## Supplementary Table S1 and Table S2 for "*Stenotrophomonas muris* - First discovered as an urgent human pathogen with strong virulence associated with bloodstream infections": WGS-data-S9.txt (part 1 of 5)

```
>contig00001 len=788532 cov=33.1 corr=0 origname=NODE_1_length_788532_cov_33.110204_pilon sw=shovill-spades/1.0.4 date=20230425
GCCGGCGGTGTTTGCGGCCCATGGGCCGCGCCGTCGGCAAACGCCCGGCGCGCTGCGCCG
GGCCGGGGATCCGCCCGGATTATGAATCGACGATCAGCGCGCCGGCAGGTACTGCTGCGG
GTCGACCGGCTTGCCGTTGTAGCGGGTGAGCCGGCGGTGTTTGCGGCCCATGGGCCGCAC
CGTCGGCGAACGCCCGGCGCGCTGCGCCGGGCCGGGGATCCGCCCGGATTATGAATCGAC
GATCAGCGCGCCGGCAGGTATTGCTGCGGGTCGACCGGCTTGCCGTTGTAGCGGATCTCG
AAGTGGACCATGTCGCGGTTCGCACCGGTGCGGCCCATCTCGGCGATCTGCTCACCGGCC
TTCACGCTCTGCCCCTCATTCACCAGGCGCTTGCGGTTGTGGCCATAGGCCGACAGCCAC
TGGTCGCTGTGCTTGATGATGATCAGCTCGCCGTAGCCGACCAGGCCGGCGCCGGAGTAC
ACCACCACACCGTTGGCGGTGGCCTTGACCGGCTGGCCGCTGGTACCGGCGATGTCCACG
CCCTGCTTGGTCGCATCGCCGGCAACGTAGCGGCCGACGATCGCGCCATCGGCCGGCCAG
CGCCAAGCGATGTTGCTCTTCACCGGACCGGCCGGCGCCGGAGTTGGCGCCGTGCTGCCG
GCGCTGCTGCCACCCGAGCGCGGCGCGGTGACCACCGTGGTCGGCGCGCGGCCGCCGCTG
GCACCGGCCGGATACAGCCGGATCACCTGCCCCGGATGGATGGTCGAGGGGTTGTCCAGG
CTGTTCCAGGCAATCAGGTCGGCCGGGGTAATGTCATGGATGCGGGCCAGCGCATAGATG
GTGTCGCCCTTGCGCACCACCACGGTCTGCCCGGGCTTGGGCACCGAGGTCTTCGGCGTG
GTCACGCCACCACCGGTGCTGCCACCACCAGGACGAACCACAGTGGCGGTGCCGCAGGCG
GCCAGGGTGGAAACCAGCAACGCCAGCGCGCCGATGCGCACTCCCTTGCTCAGACGATCA
GGACTCATGCGAACTTCGACCTCCATACAAGCCAGGCGATCAGCACCACCACCAACGCGG
TGGCGATCCAGCCCAGCGGTTCAATCCAGCGACGCAGTGCCGCTTCAGCACGCGCACCAC
CGATACGGATGACCGCAGCCAGCACGAACACGCGCTTGCCGCGACCGATCAGCATGCTCA
ACAGGTACTGCGGCATCGGTACGCCGACGATACCCGATGCCCACGTGAAGACCTTCATCG
GGATGGGCATGAAGCCGCCCAGCACCAGGAAGGTGAACACCGCCCACGGCGATTCGGCCA
TCTTCGCCTGCACGGTGGTGATGCCCTGCTCGATCGCCGGCAGCATGCCCAGCACTTCAA
ACAGCGGCTTGATCGCCTCGAAAGCGTAGTGACCCAGCGCGTAGCCGACCAGCGCACCGA
CCATCGAGCCGGCCAGGCTGAGGGTGGCAAACCACCAGCCGCGCTTGGGCTGGGCCACGC
ACATCGGCGCCAGCATCACCTCCGGCATCACCGGGAAGATGATCGCCTCGAAGAAGCTCA
ACACCGTCAGATAGGTCGGCGCGCGTTCGTGCGCCGCCCACTTCATCGCCCGCTCGTACA
GCGGCCCGAAAATCTTCATGCAACCCTGCTCCGTGGATTAGTCGAGCATGCCAGACAGCA
GCGGCACGAACGTGACCGGCGCCAGCACGTGTTGTTCGATGCTGCCGTCGGCCTTGCGGT
CCAGCTGTACCAGCGACTGCGCCCCAGGGCCACCGACCGGCGCCACCAGGCGGCCGCCTT
CGGCCAGCTGCTCGATCAGGGCGTCGACCAGTGCCGGCGCCGCCGCAGTGACCACGATGG
CATCGAACGGGCCGTGCTCGGCCCAGCCGACGCGGCCGTCGTCGTGCTTGGTGCGGATGT
TCATGCCCAGCGCACGGAAGCGCTTGCGGGCCTGGCGCAGCAGATCACCAATGCGCTCCA
CGGTGTAGACCTCCAGGCCCAACGCGCCAAGGATGGCGGCCTGGTAACCGGAACCGGTAC
CGACTTCCAGCACCCGCTTCGGCGCGACCTGGAGCACTGCCTCGGTCATCCGCGCAACCA
CCCAGGGCTGCGAGATGGTCTGGCCATGGCCGATCGGCAGCGCGGTGTCTTCATAGGCAC
GCGAGGCCAGGGCTTCATCGATGAACAGATGGCGCGGCACCACCCGGATCGCGTTCAAGG
TCGGCTCGTCGACGATGCCGGCTTCGCGCAGGCGGTCGACCAGGCGGTCACGCACGCGCT
GCGAGGTCATGCCGATACCGACGGCTTCCGGCTGCAATCGCAGGCGTGGGCTCATGCCGG
CTGGTCCAGCGCGGCGCTGAGGCCGCCGACCCAGCTGGCGACCTTCTCCAGCGCCTGGTA
GCGGGTGAGGTCGACCTGGATCGGGGTGATCGAGATGTGGCCGGTGCGCACCGCGTGGAA
ATCGGTACCGGGACCGGAATCCTGCTCACGGCCGGCAGGGCCGATCCAGTACACCTCGTT
GCCGCGCGGATCCTTCTGCGCGATGCAGCCTTCGGCACGATGGCGGTTGCCGAGGCGGGT
GACCTCGAAGCCCTTGACCTCGCTCCACGGCAGGTCCGGCACGTTGACGTTGAGGATGGT
GTCGGCCGGCAGCGGATCGGCCTTGAGCCGGGCGACAATCTCCACCGCAGCACGCGCGGC
GGTCTCGAAGTGCTTCGGATCGTGGTTGCGGCTGACCAGCGAGACCGCCACCGCCGGCAG
GCCGAGGAAGCGACCTTCCATCGCCGCCGAGACGGTGCCGGAATAGATCACGTCGTCGCC
GAGATTGGCGGCGTTGTTGATGCCGGACACGACAATGTCAGGCTCGAATTCAAGCAGGCC
GGTCAGCGCCAGGTGCACGCAGTCGGTGGGTGTACCGGCCACCGAAACGGTGTAATGGTC
GATGCGCTTGAGCCGGATCGGCAGGTCCAGGGTCAGCGAGTTGCTGGCGCCGGAGCGATC
GCGGTCGGGCGCAACCACCGTGACTTCGTGACCGGCCTCGCGCAGGACCGCGGCAAGCAT
CCGGATGCCTGCGGCGTCGACACCATCGTCATTGCTGACCAGGATTCGCATCTTCGATTT
AACCGCTTGATTTTCCAAGAATTCGATTCCATCACCGTGCAGTGTGGGCGGGACCGTCGC
GCTCCCCTGCGGAAGCGGTCGACCCTGCAAGGGCATCGTCTATTGTGCCGCATGCGGGCC
GCCGGTCCTACCCTGTCAGCGGTCACGGCCGACATCGAACCGTCATAGGCAGACCTGCGC
CGGCGGTTTACCCTGTGCGCATGTCGCACCCTGATGACGAAGATCCGGCCGCCTTGTTCC
GTGCGGCCATCGGCGAAGTGAAGCCGCTGCGCAAGGATGCCGAGCCGGCACCTGCCGCGC
CCCGGCCGAAACCGCGTGCGCGCATGGCCGAACGTGACGAGGCCGAAGCGGCCGGCGAGT
TCGCCCGGCTGCTGCGCGACAGTGCGCCACTGGAAGCCGGCGACGTGGCCAGCTATCGCC
GCGACAACCTGCCACCACGCCTGTTCCAGCGCCTCAAGCGCGGCCAGTACTCGGTGCAGG
ACGAACTGGATCTGCACGGCGCCACCGCCGCACAGGCCGAAGCCCTGCTGCGCCAGTTCC
TGCTGGAAGCGCATGCACACGAGTACGGCTGCGTGCGCATCATCCACGGCAAGGGACTGC
AGTCCGATGGCGGCGCACCGGTGCTGAAGAACCTGGTCGATCGCCTGCTGCGGCTGCGCA
ACGACGTGCTGGCATTCCATTCGGCACCGACCGGACAAGGCGGCACCGGCGCGGTACTGG
TGCTGCTGGCGCGGCGTTGAAAAGGGGACGGAGGGAATTAAGTCGTTTGTGCCACAAACG
ACTTAATTCCCTCCGTCCCCTTTTTTTATGTCAGGCCTGCGAGGCGTCTTCGACGGGGCC
GAGTTCGTGCAGCACGGCGGTGGCGTAGCAGCCTGGCGGCAACGCGAACGACAGTTCCAG
CACGTCGTTGGCCAGCCACTGGTGCTGCAGCAGCGCCGGACGCAGGCGCAACGCGCGGCG
CTCCTGCTTCAGGCGCGCGTCTTCCAGGCCGGCCCGCAGTGCTTTCGACTCGTCGTCGTC
CAGCGCGGCCAGCTCCAGCTCACGTGCCGCGTCGGCACTGCGCAGCTCGCCTTCGCCCCA
CAACGGCGCGCTGGGATGGATGTCGAAACGCGCCAGCCGCTCGGCCAGCACATCCGTGTA
CGGCTCGGGGCCGAACACGCTGCGACTGCCATCGAGCATCCAGACTTCGCCATCGAGCGG
CTGGTCCCAGCTGCCCTGCTCCACGCGCGCGGCCAGCACGCGGTTGAACAGCGCCGAACG
GGCTGCAGAGAGCAGCAGCGAACGCTGGTCCTTGCGCATGCGGCGGCCACCGAACATCGC
CAGTGCAGCCGGCACGTTGCCACCGTCGCGGCCGAAACGCTGTTCACCAAACCAGTTCGG
CAGGCCGCGCGCGGCAATCTGCTGCAGGCGCTCGCTGATCGCGGCGGGATCGCCCTGCAC
CTCGCGCAGCACCAGCTTGAAGCGGTTGCCGGCCAGTGCGCCGCGCTGCAGCTTGCGGTT
GTGCCAGGTTGCCTCGATGACTTCGATTTCGTCACTGGCCAACTCGGCCAGGTCCGGCGC
AATGCGCTTGGGCAGGTGCACGCTGAAACGCTGGGTGGTGACCGCGTGGCGGTCTTTCAT
CCCGGCGTAGCTCACCGCCATTTCCGGCAGGCCCGCCCATTTTGCCAGCACCTTGGCCAC
ATGCACGGTGTTGGCGCCGCGCTTGCGGATGTGCAGCAGCAGATGCTCGCCTTCACCGCT
CGCCTCGAACGCCGGCAGTTCATCCACCTGGAAATCGTCCGGCGTGGTGCGGATGCGCGC
CGTCAACAACGGCGCACCAAACGCCAACGGCAGCGGGATCATGCCGCCACCAGCAACACG
ACCGCCTGCGCGGCGATGCCTTCACCACGGCCGGTGAAGCCCAGCTTTTCCGAGGTGGTG
GCCTTGACGCTGACCGCATCCAGCGGCAACTGCAGCAGGCCGCCGATGCGCTCACGCATC
GCCAGCGCATGCGGGCCAACCTTCGGCCGCTCGCAGATCACGGTGATGTCGGTGTTGCCG
ACGCGCCAGCCGCGCTCACGCAGCAGGCTGTCGCAGTGGCGCACGAACTCGCTGCTGTCG
GCCCCCTTCCAGCGGTCGTCACTGGGCGGGAAATGCTGGCCGATGTCGCCCAGCGCCAGC
GCGCCGAGCATGGCATCGCACAGGGCATGCAGGATCACGTCGCCGTCGCTGTGTGCGAGC
ACGCCGCAGCTGTGCGGCACGTTCACTCCGCCAAGCATGATGTGGTCGCCTTCACCGAAG
GCATGGACGTCGTAGCCCTGGCCGATGCGGACGGGCGGGAACGGTGCGGTGCTCATGGAT
GCAACCCTTGCTGCAGGGCCGCGCGGACGGTCAGCCGGCGCGGCGGGAAAGTACGAATTC
GAACCGGTCCAGATCGGCCGGGGTGGTGACCTTGAAGTTGTCCTCGCTGCCCTCGACCAG
CAGCGGGCGCTGGCCCTGGCGCTCCATGGCCATGGCCTCATCGGTGACTTCAACACCGGC
GGCGGCGGCTTCGGACAGCGCGCGGCTGAGCTGGTGGCGGCGGAACAGTTGTGGTGTCAG
TGCGCGCCACAGCCGCTCGCGCGGCTCGGTGCCATCGATGCCACCGTCGTCGCCCGCACG
CTTGAGGGTGTCACGCACCGGTGCGGCCAGGATCGCCCCGACCGGATCGGCACGACCGAC
TTCAAGCAGGCGGCCGAGATCGACCAGGGACAGGTTCGGCCGCGCGGCATCGTGGACCAG
CACGAATTCATCAGCGCGCACCGTCTCCGGCAGCGCCTGCAGGCCAGCCAGCACCGAAGC
GGCACGGGTCGCGCCACCGATGCAGGTCAGCACCGGCTTGCCCGCCCACTCGTTCCAGCC
CGGCCAGTCGGCATCGTCCGGGCCGATCACCACCATCGCCCCGGCCACGGCCGGGTGCGC
CAGCAGGGCGTCCAGGGTATGGGCAAGCAGGATCTGCCCCCCTGCCTGCAGGTACTGCTT
GGGCAACGGCGCGCCAAAGCGGGTGCCACGGCCAGCAGCCGGAACCACGACCCAGATCGC
CGCACTCATGGCACGTCCGCCGGGTGGTCGCCAACCTGCGCACTGACACCTGCCGCAGGC
TGCGCCGGGTGCACCGGCGCATCCTCGACCACGCGATAGAACTTCTCGCCGGGCTTGATC
ATGCCCAGCTCGCTGCGCGCGCGTTCCTCGATGGCGGACTGGCCTTCCTTGAGGTCCTTC
ACTTCCGCAGCGAGCGCATCATTGCGCTGCTGCAGGCCCTCATTGTCCCGCTCCTGGTTG
GCGACCTGGGCTTCGAGCATCATCACTTCACCCGAATTGCCCGGACCAAACCAGAAGCGG
TACTGCAGCCAGCCCAGCAACAGGGCCAGCACCAGCAGCATCCAGCGCCAGTCGCGCATC
GGCTCAGCGCTTCAGCGAAACGAACGCGTCACGACCGGCGTAACGCGCGCCGGCGCCGAG
GGCTTCCTCGATGCGCAGCAGCTGGTTGTACTTGGCCACGCGATCGCTGCGGCACAGCGA
ACCGGTCTTGATCTGGGTGGCGGTGGTGGCCACTGCGATGTCGGCGATGGTGGTGTCTTC
GGTTTCGCCCGAACGGTGCGAGACCACGGCGGCGTAGCCGGCACGATCGGCCATGGCGAT
CGCTTCCAGGGTTTCGCTGAGGGTGCCGATCTGGTTGACCTTGATCAGGATCGCATTGGC
AGTGCCCGAGTCGATGCCTTCCTGGAAGATCTTCGGGTTGGTCACGAACAGGTCGTCGCC
AACCAGCTGCACCTTCTTGCCGATGCGGTCGGTCAGCAGCTTCCAGCCGGCCCAGTCGTT
CTCGGCCAGGCCATCTTCAATCGTGATGATCGGGTACTGCGCGGCCCAGTCGGCGAGGAA
GTCGACGAACTGCTCGGAGGTCAGGCGCTTGTTCTCGCCGACCAGGTTGTACTTGCCGTT
CTCGAAGAACTCGCTGGAGGCCACGTCCAGGCCCAGCAGCACGTCTTCACCGGCGGTGTA
GCCCGCCTTGCCGATCGCTTCGAGAATGGTGTCCAGCGCTTCGACGTTGCTGCGGAAGTC
CGGCGCGAAGCCACCTTCGTCGCCGACCGCGGTGCTCAGGCCGTGGCCCTTCAGCACCGA
CTTCAGCGAATGGAAGATTTCGGTACCGGCACGCAGCGCTTCGGAGAACGAGGTGAAGCC
GACCGGCAGCACCATGAACTCCTGGAAGTCGACGTTGTTGTCGGCATGCGCGCCGCCATT
GATGATGTTCATCATCGGCACCGGCAGCGCCGGGGTCACGCCGGTCCTGGCGGCCAAGTA
CTGCCACAGTGCCTGCTTGTTCGATGCAGCGGCGGCATGCGCGGCGGCCATCGAAACACC
CAGCAGCGCGTTGGCACCCAGGCGGCCCTTGTTCTCGGTGCCGTCCAGATCGATCAGGCG
ACGGTCGAGGCCGGCCTGGTCGGTAGCCTCAAAGCCCTTCAGCGCGGCGGCAATCGTGGT
GTTGACGTTGTCGACGGCCTTGCGCACGCCCTTGCCCAGATAACGGGTCTTGTCACCGTC
ACGCAGCTCGACCGCTTCCTTGGTGCCGGTCGAGGCGCCCGAGGGAACCGCGGCACGACC
GAACGAACCGTCCTCCAGGATGACTTCGGCTTCCAGCGTGGGGTTGCCACGGCTGTCAAG
GATTTCACGGGCGTGGATGCTGCGGATCGTACTCATGGTCGGGCCGGTTACCTGTCTGGA
GAGGGGGCGACAAAACGAATGCCGCGTGATTATCCCCGGCTGCCCGCCACTTGCCAAATG
GCCTGGGCGGCATCAGCCCCAGCTGGACCCGATCACGATCAGGGCCAGCGACACCAGCAT
CACCAGCAACGCACCGGCCACCGCCGCCGCGACGGGTCCACGACGGCGTCGCCAGGCGAG
CACCATCGCCACCAGGCTGCCGACGAAAGACACACCCAGCGCGACCAGCGCGGCCACGAT
CCAGTACTGCATGGCCTGGATGCCATGGTTTCCGTCACCCGGCGAGCCGAAGCTGGCCGC
AAAGGCCATTACTCCCAGCAGCAGGGACGCCCAGGCGAGCACGGACAGCCCCAGCGCGAC
CAGGCCCCAGGGCCAGCCGCGCGCCGACGTGCTCGTATTCATCAAAGCAATCCGTAGAAC
AGGGCGCCGAGCCACAGCGAAAGCAGGATGATCGCAAAGCCAGCCGCCACCTTGCCGCGA
TTCAGCCGCCAGGCCAGCACCGCGGCCGCGAGGCAGCCCGCGGCACCGAGCAGCTCCGCG
ACCAGCAGCGCAATGAAATACGCACGCAGATCAAGCGCGCTGCTGCCATCACCCGGGGGG
CGCACCGACGCCGCACCGATCAGCACCAGGCCAAACATGCCCACGGTGAACAGCACGGCC
AGGCCCAGTGCGATCAGGCCCCAGGGCCACTGTTTCCAGTGCCGGCGATGACGCTGGGCT
TCCAGCGCCACCCTCGGGTCACGACTCACGCGAAGCGCGAGAAGCCGTGCTTCTTGGTCA
CCGCGTCGAGCTCCATCAGGGTCTCGAGCAGCGCTTCCATCTGGTCCAGCGGCCACGCGT
TGGGGCCATCGGACAGGGCCTTGGACGGATCCGGATGGGTCTCGGCGAACAGGCCGGAGA
TGCCCACCGCGACGGCAGCACGGGCCAGCACCGGCACGTGCTCACGCTGGCCACCGGAAC
TGGTGCCCTGCCCGCCCGGCAACTGCACCGAGTGGGTGGCATCGAACACCACCGGGCAAC
CGGTATCGCGCATCACCGCCAGCGAGCGCATGTCGCTGACCAGGTTGTTGTAGCCGAAGC
TGGCACCGCGCTCGCAGACCATGATCTGCTCGTTGCCGGTGGCCTTGGCCTTCTCCACGA
CCGGCTTCATGTCCCAGGGCGCCAGGAACTGGCCCTTCTTGATGTTGACCGGCTTGCCGG
CCGAGCACACCTTGCGGATGAAGTCGGTCTGGCGGACCAGGAACGCCGGGGTCTGCAGCA
CATCCACCACCGAGGCCACTTCGTCCATCGGGGTGTACTCATGGACGTCGGTCAGCACCG
GCACGCCGATCTGCTTCCTGACCTCGGCCAGGACCTTCAGGCCCTCTTCCATGCCCGGGC
CGCGGAACGCGGTGCCCGAGGTGCGGTTGGCCTTGTCGAAGCTGGACTTGAAGATGAAGT
TGACGCCGAGCTTGTCGGTGACTTCCTTCAGCTTGCCGGCGGTATCGAGCTGCAGCTGCA
TCGACTCGATCACGCAGGGGCCGGCGATCAGGAACAGGGGCTGGTCCAGCCCGACCTCGA
ATCCACACAGTTTCATGGCGTTTCCTTGTTGTCCGCAGCACCGGCCGGGCCGGTGCGCTG
GGGGTTGAAGCATGCAGGATGGGGGCCGAAGCCCCCATTCACAAGTCAGGCGCGCGCTTC
GGAAAGCAGCTTGCCGCCGGCCTTGCGCTCGCGCGCGGCACGGATGAAACCGATGAACAG
CGGGTGGCCGTCACGCGGCGTGGACAGGAATTCCGGGTGCGCCTGGCAGGCCAGGAACCA
CGGATGCGCGTCGCGCGGCAGTTCGACCACTTCCACCAGGGTGTCGTCCATCGACTTGCC
GGCAATCACCAGGCCGGCATCTTCCAGCTGGGTGCGGTAACGGTTGTTGAACTCGTAGCG
GTGGCGGTGGCGCTCGGCGACGACGTCCTTGCCGTACAGCTCACGGGCCAGCGTGCCCGG
CTTCAGGCGCTGTTCCTGCAGGCCCAGGCGCATGGTGCCGCCGAGGTCGCTCTTGTCGTC
ACGCTTCTCGACATCGCCGGTGGCGGTGCGCCATTCGGTGATCAGGCCGATCACCGGGTT
CGGCGACTGGCGGTCGTTCTCGGTGCTGTTGGCGCCTTCCAGGCCGACCACGTTGCGCGC
GTAATCGACGACGGCCGCCTGCATGCCGTAGCAGATGCCGAAGTACGGCACGTGCTGCTC
GCGGGCGAACTTCGAGGTCAGCACCTTGCCTTCGAAACCACGGTCACCGAAGCCACCCGG
CACCAGGATGCCGTCGACATCGGCCAGTGCGGCCATGTCGGTGCCTTCCAGATCCTGTGC
TTCCAGCCACTTCAGGTTGACCTTGGTGCGCTGGCGCAGGCCGCCGTGCTTCAGTGCTTC
GCCGACCGACTTGTAGGCATCCTGGTGATCCACGTACTTGCCGACCACGGCGATGGTCAC
TTCATCCAGCGGATGCAGGGTCGCATCGACTGCGTCCTCCCACATCGACAGATCGACCGG
ACCGGCCTTGTCGGCCAGCTTCAGCTGGTTGACCACGATCTCGTCCAGGCCCTGCGCGTG
CAGGCCCGACGGAATGCGATACAGCACGTCCACGTCCGGCACGCTGATCACTGCGCGCTC
GGAGACGTTGGTGAACTGGGCGATCTTGCGGCGCTCCGAATCCGGCACGGCCTGCTCGGA
ACGGCACAGCAGCACGTCCGGCTGGATGCCGATCGAACGCAGTTCCTTCACCGAATGCTG
GGTCGGCTTGGTCTTCAGCTCACCGGCGGCGCCGATGTACGGCACCAGGGTGAGGTGCAT
GAACAGCGCCTTCTCCGGGCCACGCTCGGTGCGCACCTGGCGGATCGCTTCCAGGAACGG
CAGCGACTCGATGTCGCCGACGGTGCCACCGATCTCGACCAGCGCCATGTCGTAGCCTTC
GGTGGCTTCGTCGATGCAGCGGCGGATCTCGTCGGTGATGTGCGGAATGACCTGCACGGT
CGCGCCCAGGTAGTCGCCGCGGCGCTCCTTGCGGATCACGTTCTCGTAGATGCGGCCGGT
GGTGACCGAGTTCTTGCGGCTCAGGCGGGTGCGCACGAAGCGCTCGTAGTGGCCCAGGTC
GAGGTCGGTCTCGGCGCCGTCATCGGTGACATACACCTCACCGTGCTGGAACGGGCTCAT
GGTGCCCGGGTCGACGTTGATGTAAGGGTCGAGCTTCATCATCGTGACCTTCAGGCCCCG
GGCTTCGAGAATGGCGGCCAGCGACGCGGCGGCAATGCCTTTGCCGAGCGAGGACACCAC
GCCGCCGGTTACGAAAATCAAGGGAGTCATGGCTGCAAGCATCCTGTCTGGAAATGGAAC
ACGGCAACACCACGCGCACCCGGAGGGCGGGCATGGTGCTCGGAGGGGGTTTTCCGGTTC
GCTGGGACAGCGAGGGAGGTGCGGATCCGTGCGGCGGCAGGCGCCGGACGGGGACCATCG
TGCGAGGTCGGGGCGGCCGTGCCGGCCAAATCGACCGTCACCTGCGACCCGCCATGCTGG
AAGCCACGCTTGGCCGCTCCAGCCCATTCGCAAAGGGTGGACACGCACTTACTCCCGGAA
AGCCATAGTTTACAGATTGATGGCCGCCAACCCAAGGGGCAGACGCCACGTTCCTAAAAA
GAAACGCCCCGCTGAGCGGGGCGTTCCGTTGCGCACCCCTTGTCGCAAGGGCGCTTGGCA
GGTTGCGGGATCAGCGCTTCTTGCGCGCTTCTTCCTCTTCTTCCTTCTGCGGGGCCGGCT
GGCCCTGCGCCTTCATTTCGGCATTGGCCTGGGCACGACGCTTGGCCTTGGCATCGGCCT
CGGCCTGCGCCTTGTCGGCCTGGTCACCCTGCTGCGGGGCCGGCTGGCCCGCGTTCTGCG
CCACCACCAGCGGCACTGCAACGGCGGCAGCGGCCAGGATTGCAACGGTCAGCAACTTCT
TCATGAGGTCCTCCTCGCGGTATGGCTTGGATGTTTCGACCCGATGGGGCCGCCGGCGTT
CAGATTCCAGCGGCTGCCATTTTACCCCCTCCCCGGCGCCGAGGCTGAACCGCAGGCGTG
CAAAATCGCCGTCCAGACCGCACACTTGCGCGTCGCTCCGCGCTTTAGAAGATAGATGAA
CGCCCGCTATAACGCCGCCGATATTGAAGTCCTGTCCGGCCTTGACCCGGTCAAGCGCCG
TCCCGGCATGTATACCGACACCGCGCGCCCGAACCACCTGGCGCAGGAAGTGATCGACAA
CTCGGTGGACGAGGCCCTCGCCGGCCATGCCCGCTCGATCGAGATCACCCTGTACAAGGA
CGGCAGCGTGGAGGTCAGCGATGACGGCCGCGGCATGCCGGTGGACATCCATCCGGAAGA
GAAGATCCCGGGCGTCGAACTGATCCTCACCCGCCTGCATGCAGGCGGCAAGTTCAGCAA
CAACAACTACACCTTCTCCGGCGGCCTGCATGGCGTCGGCGTCAGCGTGGTCAACGCGCT
GTCGACCCTGGTGGAGGTGCACATCAAGCGCGAAGGTGCCGAACACCGCATCACCTTCCG
CAATGGCGACCGCGCCACGCCGCTGGAGGTGGTCGGCACCGTCGGCAAGAAGAACACCGG
TACCCGCGTGCGCTTCTGGCCGGACCCGAAGTACTTCGACACGCCCAAGTTCGCGGTGCG
CGCGTTGAAGCACCTGCTGCGCGCCAAGGCCGTGCTGTGCCCGGGCCTGACCGTCAAGCT
GACCGACGAAGCCACCGGTGAAGTCGATACCTGGTACTACGAAGACGGCCTGCGCGACTA
CCTGAAGCTGGAACTGGGCGAGCGCGAATCGCTGCCGGCCGACCTGTTCGTCGGCAACCT
CAAGAAGGACACCGAGGTGGTGGACTGGGCCGTGGCCTGGCTGCCGGAAGGTGAGCTGGT
CCAGGAAAGCTATGTCAACCTGATTCCGACCGCCCAGCATGGCACCCACGTCAACGGCCT
GCGTACCGGCCTGACCGAGGCGCTGCGCGAGTTCTGCGACTTCCGCAACCTGCTGCCACG
CGGCGTCAAGCTGGCCCCGGAAGACGTGTGGGACCGGGTGTCGTTCGTGCTGTCGCTGAA
GATGACCGACCCGCAGTTCAGCGGCCAGACCAAGGAACGCCTGTCCTCGCGCCAGGCCGC
CGGCTTTGTAGAGGGCGCCGCGCACGATGCGTTCAGCCTGTTGCTGAACCAGAACGTGGA
GCTGGGCGAGAAGATCGCGCAGATCGCCATCGAGCGCGCCAGTGCGCGCCTGAAGACCGA
GAAGCTGGTCGTCCGCAAGAAGGTCACGCAGGGCCCGGCCCTGCCTGGCAAGCTGGCCGA
CTGCATCAGCCAGGACCTGTCGCGCACCGAGCTGTTCCTGGTGGAAGGTGACTCGGCAGG
CGGCAGCGCCAAGCAGGCGCGCGACAAGGATTTCCAGGCGATCCTGCCGCTGCGCGGCAA
GATCCTCAACACCTGGGAAGTGTCGTCCAACAGCGTGCTGGCCTCCGAAGAAGTGCACAA
CCTGGCCGTGGCCATCGGCTGCGACCCCGGAAAGGACGACATCACCGGCCTGCGCTACGG
CAAGGTGGTGATCCTGGCCGACGCGGACTCCGACGGCCTGCATATCGCCACCCTGCTGAC
CGCGCTGTTCCTCAGGCATTTCCCGGCGCTGGTCGATGCCGGCCACGTGTTCGTGGCAAT
GCCGCCGCTGTTCCGCATCGACGTGGGCAAGCAGGTGTTCTACGCCCTGGATGAGGAAGA
GAAGCGTTCGATGCTGGACAAGATCGAGCGCGAGAAGATCAAGGGCGCAGTCAACGTCAC
CCGCTTCAAGGGCCTGGGCGAGATGAACCCGAACCAGCTGCGCGAGTCGACCATCCATCC
GGATACGCGCCGCCTGGTGCAGCTGACCGTGGACGATGGCGAGCAGACCCGTTCGCTGAT
GGACATGCTGCTGGCCAAGAAGCGCGCGTCCGACCGCAAGGGCTGGCTGGAGTCGAAGGG
CGATCTGGCCTCGCTGGAGGTCTGATCCGGAGCGGGGTCGGATCCCTTTCCGCAGGAAAG
GGCTCTGACCCGGTTGGCGGCAGTGGGGTCAGAGCCGTTTCCTGTCAGGAAACGGATCCG
ACCCCATGCGCTCCGACCCCATCCGCCCCCATCGGCAAACCCGGCAGCGCCATAATGCGC
GTCCACCCGTGTGGACCATCGTATTGGCCAGCCACTCGCTGCTGTTCCCCGGCCTGCCGC
TGCACAGTGCACGGCTGGTCCTGAGCCCGATCCGTCGTGACGACGCCGCCGCGCTGTTCA
CGCTGCAGTCCAACCCGGATGTCATGCGATGGTGGAACCATCCAGCCTGGACGCGACTGG
CCGAAGCGCGCGAGCAGATCGACGATGACCTCGCCGCCCATGCCATCGGCACCCAGCTGA
AGCTGGCCGTACGCGAGTCGCTGGAAGGTCCGCTGCTGGGCATCTGCGTGGTATTCGCGG
TGGACCGCGATGCGGCGCGCGCCGAGATCGGCTACCTGCTGGCACCCGATCGCCAGGGCC
AGGGCTATATGCACGAGGCCCTGCAACAGGTACTGGCCTACCTGTTCCGCACCCTGCACC
TGCATCGGGTGGAAGCCGAGATCGACCCGCGCAATGCGCCGTCCGCGCACGTGTTGGAAC
GCCTGGGCTTCCACCGCGAGGGGGTGCTGCGCCAGCGCTGGCGCATCCAGGGGCAGCTGG
CCGACTCGGCCGTCTACGGCCTGCTGGCCGACGACGCCGCCGCAGCCACCCTCCCCGCTT
GACCCAATCTGGCCAGTAGCGGGCTCAACGCACGGCCATGCCTTTGGACACATACGGCAT
GGCCCGCCACCGGCCTAGCATCGGAACCCCCTTCCGCTGCCGAACCGGTGCCATGAAGTC
CCTGCTGCACACTGCCGCGCTCTGCGTCGGCCTGCTCATCGCCCCTGCCAGCGTGCTGGC
CGCGTCCGACGCCGAGGGCAAGCCCGACCCGAAAGACGACAAGACCGAAGCGCCTGCGCT
GCCCGCCGACGCCTCGGCCCGCCAGAGCATGCGCCTGGCCGGCCGCACCCTGGACTACAC
CGCCACCGTCGGCACCCTGCCGGTACGCGATGCCAAGGGCAAGGTGATCGCCGATGTGGT
GTTCACCGCCTACACGATGCCGGGCAAGGACCGGCCGGTGACCTTCGCGCTCAATGGCGG
CCCCGGTGCGTCGTCGGTGTACCTCAACATGGGCGCGATCGGGCCCAAGGTGGTGACCTT
CGGCTCCGAGGGTGACAGCGCATCGGCGCCGGCCACCCTGCACGACAACCCGGGCACCTG
GCTGGACTTCACCGATCTGGTGTTCATCGATCCGGTCGGTACCGGCTTCAGCCGCGCGCG
GATCGGCGACGATGAAGCCAAGAAAGCGCTCTACAACCCCAGTGCCGACGTCGAATACCT
GTCGCGCTCGATCTACGACTGGCTGCTGCGCAACCAGCGCATGGCCTCGCGCAAGTACCT
GACCGGCGAGAGCTACGGTGGCTACCGCGGCCCGCGCATCACCCACTTCCTGCAGACCCG
GCTGGGCGTGGCAATGAACGGACTGGTGCTGGTCTCGCCCTACCTGAGCCCGACCCTGGA
AGACAACGCCGATGTCTCGCCGATGGCGTGGATGCAGACGCTGCCGTCGATCGCCGCGGC
GCACCTGGAGCGCCAGGGCAAGCTGACCGATGCGGCGATGCGCGAGGTGGTGGAGTACAC
CCGTGGCGATTACGCCACCGCGTTGATGAAGGGCCGCAGCGATCCGCAGGCTACGGAAGC
CATGCTGCGCCGGGTCACCGCGCTGACCGGACTGGACCCGCAGTTCGTGCGCCGCGCTGG
CGGGCGCCTGGAGACCCAGGCCTACCTGCGTGAAGTGTTCCGCGACAAGGGCACGCTGGG
CAGCCGCTACGACTCCAACGTGACCGCGTTCGATCCGTTCCCGAATGATCCGGAGCAGCG
CGCCAACGATCCACTGCTGGACAGCATCATCGCGCCGACCACCACGGCGATGGTCGACTT
CGTGACGCGCGTGGTCGGCTGGAAAGTAGATGCGCGCTACCAGGCGCTGAACTACGACGT
GAACCGGCTGTGGGACCGCAATGGCGAACTGCGCCAGGGTGCGGTGACCCAGCTGCGCCA
GGCGGTGGCGATCGACCCGCATCTGCAGGTGCTGATCGTGCATGGCTGGAACGACCTGTC
GTGCCCGTTCATGGGCTCGATCCTGACCGTGGACCAGATGCCGACGATGGGCAGCAATCC
GGACCGGGTGCAGGTGCGCAGTTATCCGGGCGGGCACATGTTCTACAGCCGGGCGGACAG
CCAGGCGGCGTTCCGCAAGGATGTACAGGCGTTGTTCCAGCGTAATTGAAGGGGTTTGGC
CGGGCCTGCGGCCCGGCACCCGCTGACAGCCACGGCAACGGCAACTGCAAAAGCTGGCTT
CCTGAGGGCTGTTGGTGGGTGCCGACCGTTGGTCGGCACGGGGGCGGATCCCGTTGCTTG
GCAACGGGCTCTGACCCTGGTTCTGCTCTGGCAGGTGTCGACCTTGGTCGACACGGTGGG
TGCGGAAAATTCTTGCCCATGAAAAAGCCCGCCTGATACGGCGGGCTTTTTCGTTTGCAA
CCTTGGCGTGGCGATCAGGTCCAGCCGAACAGCTCGAACAGCTTCAGGATCAGGTACGCA
CAGCCACCGGCCGCCGGGATGGTCAGGATCCAGGCCCAGACGATGCGCTCGATCACGCCG
AACTTCAGCGAGCGCGGGTTCTTGGCGAAGCCGACGCCCATGATCGCGGTGGAGATGCTG
TGCGTGGTCGAGACCGGCATGCCGAAGTGGGCCGCCAGGGTCAGGATGGTTGCCGAGCTG
GTCTCCGCGGCGAAGCCGTGGATCGGGTGCAGCTTGACCATCTTGTGGCCCAGGGTCTTG
ATGATCTTCCAGCCGCCCGAAGCGGTACCGGCCGCCATCACCACCGCGCAGGTCAGCACG
ATCCACATCGCGATGCCATCACCGGCATGCGCGTCCGGGTGCATGAAGGCCAGCCAGGAC
GGCAGGTCGTTCAATGCGCCGGTGGCTTCGGCACCGATCAGGGTCATGGCGATGATGCCC
ATGGTCTTCTGCGCGTCGTTGTGGCCGTGGGCGAAGCCCATGTAGGCCGCCGAGGCGATC
TGCGCCTTGCCGAAGAAGGCGTTGACGATGCGCGGACGCGCCAGGCGGCCGATGGCACCA
CCGATCTTGGCCAGGCCGGCGATCAGCGCCCACAGCAGCACCATCACCACGATGCCGAGC
AGGAAACCGGCAATCGGCGAGGTGATCATCGGCACGAACACCTTCCACAGCAGGCCCTTG
TTCTGCGCCCAGCTGCCCAGGCGCTCGGACCAGATCAGCGCGTCCCAGTTGTTGTGGGCG
GCAGCCAGGCCGGCGCCGCAGAGGCCACCGATCAGGGCGTGCGAGGACGAGGACGGCAGG
CCCTTCCACCAGGTGATCAGGTTCCAGATGATGCCGCCCAGCAGGGCGCACAGGATCACC
TGCGGGGTGACCTCGACCACGTTGGTGTTGAGCAGGCCCGAGGCGATGGTCAGCGCCACC
GCGGTACCGGTCAGTGCACCGATGAGGTTCATGAAGGCGGCCAGCATCACCGCCCAGCCG
GGCGAGAGCACCTTGGTCGCCACCACGGTGGCAATGGAGTTGGCAGTGTCGTGGAAGCCG
TTGATGAACTCGAAGACGAGCGCGGCCAGGATCACCACCAGGACAAGGGTCAACATGCGG
CGGCGTCCGTCAGCTGTTCTTCAACACGATCTGGTACGCCACCACGCCAGCCTCGCGGCA
GCGGTCGATGGCCTTTTCCAGGATCTCGAAGAATTCCTTCAGCAGGAACATCTGCAGGTT
GTCCAGGCGGCCCGAATAGATGTCGCGGTACAGCTCGAGCATCAGGCGGTCGGCCTCGTT
CTCCAGCGAGCGCAGCTTCTCGTTGAGCGCGGTCATCCGGTCCAGGTTCATGTGGCGCAG
GTCGGCCACCATCTCCACCACCACGCCGGCGGCCTGTTCGAGCATCGCCGCGCGCGGCGC
GAAGTCGATGTGCTCCAGGTGCGTCGTGGCCAGCGAATAGCGGTCGGCGAACTTCTCGAT
CTGCTTGGGAATCTTGTACAGCGCCGAGCCCAGCGCTTCGATGTCTTCGCGCTCGATCGG
GGTCATGAAGCTGTCTACCAGCGCCTGGCTGATCTTGTCCGAGGCCGCGCGTTCGCGCAG
GCGGGCCAGCTTGAAGGCGTCCAGCGCGGGCTGGCGGTCGGCCTCGCGCAGCATGGAATG
CAGCGCCTTGGCGGCGTCGGAAGCCGCGACGGCAGCCTCATCGAGCAGGGTGTAGAACTG
TTTGCCGGAACCGAAAATGGTCTGCAGAGAGAACATTGAGAAACCTGTCAGCCGTCGCGG
GAAGGACGGCACCAGATGGAATTATGACGGCTAGATGACCATCACGGGTATCCCCGCCCC
CTTTCGAGGCCTTGGAACCCCCAACCTGAACAGGCGGTTGCCACCCTGCCATGCCCCTTT
GCTAAGATGCCAGCGCGCCTTCGGGCGCACCTTATGGACGACGACCCTTATCCCCCTGCG
CCGCGCCGGATCCCGTTCCTGAGCGCCTGCCGCCATCGCCAGCACCCGCCCTCCCTGCCA
CCAACCGGGGACGACGCCCGTGTTTGAAATGATCCTGATTGTCTTCGCGCTTGTTCTGCT
GAACGGCTTCTTCGCCATGTCCGAGATGTCGGTCATGACCTCGCGCAAGAGCCGCCTGAA
GCAGATGGCTGCCACCTCCAAGCGCGCGGCCAAGGCGCTGGAGCTGTCCGAGAAGCCGGA
GAGCTTCCTGTCCACCGTGCAGATCGGCATCACCGTGATCGGCGTGCTGACCGGCTACCT
CGGCGGTGAGGCGCTGGGCGAGGCCTTCGCCGGCTGGATCCAGGGGCTGATGCCGGGGTT
TGCGTACGCGGGCAACATCGGTACCGCGCTGGCCGTCAGCCTGATCACCTTCATCACGCT
GATCTTCGGCGAACTGGTGCCCAAGCGCCTGGCGCTGACCCGCTCGGAGGCCATTGCCGG
CCTGGTCGCGATGCCGATGAGCTGGCTGGCCAAGCTGGCCCTGCCCTTCGTCTGGCTCCT
GTCCAGGACCACCCAGCTGGTGCTGCGCCTGTTCGGCCTGGGCAAGGATGAAGTCGCCTC
GGTGACTGAGGAAGAGATCCGCATGCTGGTGGCCGAGAGCCACGAAGCCGGTGTGATCGA
CGCCCACGAGCGTGACATGATGAACCGCGTCATGCGCCTGGGCGACCGCACCGCCGACAG
CCTGATGACCCCGCGCAACCGCATTGCCTGGCTGGACACCCAGGCCGGGCTGGAGCGCAA
CCTGGAAATCATGGCCGAGCACGAGTTCTCACGGTACCCGGTGTACCGCGACAACGACAT
GGACGTGGTCGGCGTACTTGAATTGAAATCGCTGGCCACGCGCATGGCGCGCGGCGACAA
CGCGCTGTTCCAGACCCTGCGCGAACCGCTTTACGTGTCCGAATCGACCCACGCGATGAA
GCTGCTGGAGATCTTCCGCGAGGAACAGCAGTCGATGGCGCTGGTGGTGGACGAGTACGG
CGAGATCCAGGGCCTGGTGACCATCAGCGACTTGATGGGCGCCGTGGTCGGCCGCCTGCA
GGCGGTGGAGAATGCCGATGAAGACGCGCTGGTGGTGACCCGCGAGGACGGCTCGCTGCT
GGTGGATGGCTCGCTGCCGATCGAAGACCTGCGCGAGCTGATCGGCAGCAACGAGCTGCC
CGATGCCGAGGACGGCGATTACTACACCCTGGCCGGCATGTGCATCCACTACTTCGGCCG
CATCCCGCACGCAGGCGAGTACTTCGACTGGGCCGGCTGGCGCTTCGAAGTGGTCGACCT
GGACGGTGCGCGGGTGGACAAGCTGCTGCTGCGCACGCTGTCCGACGAGCAGGCCGATGA
GCTCACCGCCTGAGGCCGGCCAGGGTCCAGGCGCCGAGCGCCCGGCCTACCGCAACGAGG
GCATCCGCACCCTGCTGGAGATGTTCGCTTCCGGCGACCCCGCCGAGCACATGCCGCTCG
GCCAGATCCTGAGCAACCTGCAGCAGAGCGCGTTCGGCGTGTTCCTGTTCGTGGCGATCC
TGCCCTCGTTCATCCCGATCCCGGGCATGGGTGGCGCGGTCAGCGGCCCACTGGTGATCC
TGATCGGCCTGCAGATGCTGTTCTGCCTGCGCCGGCCGTGGCTGCCCGGCTTCATTGCCC
GCCGCGGACCCAAGCGCGGCACCATGCACCGTTTCCTGGACCGCATCGACCGCCCACTGC
GGCGCCTGGACAGGATGCTGAGGCCACGCCTGCCGCAGCTGTTGACGCCCCTCCCCGCCC
ACGCCTTCAGCGGCCTGCTGCTGGTGCTGCTGGGCCTGCTGCTGTCGTTGCCGATTCCCT
TCACCAATTTCCTGTTCGGCTTCCAGCTGCTGCTGTTCTCGCTGGCGCTGCTGGAACGCG
ATGGCGCGCTGATGCTGTTCAACTGGATCGCCGCGTTGGCGGCGATCGCCTTCTTCGGCT
TCAGTTCGGGGCAGCTGGTGGGTTACACGGTGGACCTGTTCCAGCGCTGGTTCTGAACCG
GAATCCGGTAGAGCCGGCCGCTGGCCGGCTGCCACGTTTCCAGGTCTGCCGGCCAGCGTC
CGGCACTACCAATACCGGACATCGATCCTCACCGAAGATCGATGAAGCCATTGTCGGCCA
ATTGCGCCGGCTCGTCCTGCACCGCCGACAGCACGAAATTCAACGCCTTGCCCAGCAGCG
TGCCCGGACCATCCCAATACTCGGCCGAGTCGGCCCGCACGTGGATCAGGCGCAGGTTCG
GGTCGTCCTTGCCGCCCGGGAAAAACAGTTTCATCGCCGGCGACCACAGTTCCTCGATCT
TCGCGCGGTCATCAACGATGCGCGCGCGCCCTGCCACCGATACGTAGGTGTTCTTCGACG
GCGAGGCATAGGCCACGTTGACGTGCGGATCAAGCGCGATCTCGGCAACCTTCGGGCTGT
CGGCGGTGATGACGAACCACAGGTCACCGTCGAAGGTGACCTGCTGGGTGGCCAGCGGCC
GGCTGTAGAGTCGTCCGTCGACGCCGGTGGTGGTGAACATCGCCACCTCCACGTCCTTGA
TCAGTTCGGCCAGCTGGGCGATGTGTTCGGCGCGGGTATCCGCCATGGGAGGCTCCAATG
GGAAGAGCCCCCATCAGACCCGTCGCGGCTGCAACGGGCCGTGACGCCATTGTTCAGCCC
GCGTGGCGGGCATGCCAGGCCTGCATCGCCAGTTCGAACGAACGCAGGCGCGCACGGTGG
TCATGCAGGTTGGCGGTGAGCATCAGCTCGTCCGGCGAGTGACGCTCAACGAACGCGGCG
ATGCCATCGGCCACCTGCTGCGGATCACCGAGCACGGTGCAGGCCAGGGCCCGCTCCACG
CCGAGCTTTTCGTGCGGCTCCCAGAAGGCTTCGATGTCGTCGATCGGCGCCGGAATCTTG
CCCGGCCGGCCGCGGCGCAGGTTGACGAAACTCTGCTGCTGGCTGGTGAACAGGCGGCGC
GATTCGGCCTCGCTGTCACTGGCGACGACATTCAGGGCCAGCATCGCGTGCGGCTGCTTC
AACGTGGCCGAGGGGCGGAACTCGCGGCGGTACACTGCCAGCGCCTCGTCCATGGCATCG
GGCGCAAAGTGCGAGGCAAACGCATAGGGCAGGCCCATCGCGGCGGCCATGCGCGCGCCG
AACAGGCTGGACCCCAGGATCCAGGTCGGCACCCGCAGGCCACCGCCCGGAACCGCCTGC
ACCGCCTGCCCGGGCTGTACCGGCTCGAAGTAGTGCAGCAGTTCGCGCACGTCCTGCGGG
AACTGGTCGGCGCTGTCGAAGTAGCGGCGCAGTGCACGCGCGGTGGGCTGATCGGTGCCC
GGCGCACGGCCGAGGCCGAGATCGATGCGGTCCGGATACAGCGAAGCCAGCGTGCCGAAC
TGCTCGGCCACCTGCAGCGGCGCATGGTTGGGCAGCATGATGCCGCCGGCACCGACGCGG
ATACGCCGGGTGCCGCCCGCGACGTGGCCGATCAGCACGGCCGTGGCCGCGCTGGCGATG
CCGGGCATGTTGTGGTGTTCGGCCAGCCAGTAACGGCGGTAGCCCAGCGCATCGGCGTGC
TGGGCCAGTTCCAGCATGTTGGCGAAGGCGGCGGTGGTGTCACTGCCCTCGCAGACCGGG
GCCAGGTCAAGGATCGACAACGGGATCATCAGCGGTTTTCCGTCTCAGGATCTCCCCTGC
ATGGGGTCGGCCAGGCGCAGCGGCCAGTGACGGTGGCGGGATGCTGATTCCCGCGGAGCC
GGTTCAGGGCCTGCCGGACCGTGTACAGCCGAGCCCATGCTCGGCTGCTGTTGATCAACA
AAAGGCAGCCGAGCATGGGCTCGGCTCTACAGAAGCGTGTCAGAACGCGCTGGGGCGCGG
CTCCGGCAGCGGCTGGTCGACCATCGGCTTCAGTTCGGCATCCAGCGCCACGCGCTCGTC
GAACACGAAACAGCGGCCTTCATAACCTTCGCCGCCGACCTCCTCGAAGTAGCCGAGGAT
GCCGCCATCGAGCTGCAGCACGTTGTCCATGCCATCGTTGGCCATCCACAGTGCGGCCTT
CTCGCAGCGGATGCCGCCGGTGCAGAAACTGACCACGGTGCTGTCCTTCAGCGCCTCGCG
ATGCGGCGCCAGCGCCTCGGGCAGGTCGGTGAACTTGTGGATGGGCAGTACCAGCGCATC
CTTGAACGTGCCGTACTCCACTTCCTGCAGGTTGCGGGTATCGAGCATCACCACCGGCTT
GCCGGCGTCATCGTGGCCCTGCCGCAGCCAGCGCTGCACGGTGGCCGGATCGACCGCCGG
TGCACGCGGATAGTCCAGCGGCTGGCCGTCATCGCGGCGGAAGCTGATGATCTCGTCCTT
CACCTTGGCCTTCAGCCGCGCGAACGGCTGGTGCTCGCTCAGGCTGGTCTTGACCCGCAT
CCCGGCGAAACGCGCATCGGCATGCAGCGCGGCGTAGAAATCCTCGACCGCCTCCGGCGC
GCCGGCCAGGAACAGGTTCAGTCCCTCGCCCGCCACCAGGATCGTGCCCCGCAACCCGGC
CGCCTGGGCACGCGACAGCAGCTGGTCGCACAGGGCCTGGGGGGCGTCGATGACGGCGAA
ATGGTAGGCAGCGGTGTTGGCGATCATCCTGCCATTTTAGCGCCTCCAGCCCGCACAGAC
AGATTCAGGGGGGGCAGAGCCCTCTGCGCAGCAGAGGGATCCGACCCCGGCAGCCACCCG
GAACCTGTCAGGGGTGGGGCAGTGTGGGCAGGCGGGGGCGCAGAGCGCCATGGATGGCGC
TCTACGAGGCACGCAGGAGCAGCTTTTGCCGTCCCCCGCCTGCCCACACTGCCCCACCCT
CCCACTGAAGCCCGGCTTTTGACGTTGCCGTTGCCGTTGCCGTTGCATCGGCGGGTGCCG
GGTGCAACCCGGCCAGAAGCCCCTTACCCCCGCAACAGCATGAACGGCAGCAGCACCAGC
GCCGCCGCAGCGGCCATGCCCAGCAGCACCAGCACCACGAACACCGGCCGCCGCCGGAAC
AGGCTGCCAAAGGTCTCCGCCGTGCCATCCCGCAACGCCTGCTCACGCTCGGCCCGCACG
CGCACACCGCGCGCCGCCTGGTACCCGGCCATCAGCGCCTTCGCGCGCGGATGATCGGCG
TCCTCGCGCAGCCACAGGCCACCGTTGGAAATGCCCCAAGGGCTGGGTTCGGTGCGGTAC
CAGGCGATGCCGTGCTGGTCGAGCAGCGTGCAGACATCGGCATATTCGTCGTCGCCGACA
TTGCGCAGATTGAGCAGGAGTTTTGCCATGCCGCCATGATACCCGGCGCCGATGCGCTAC
CCTTGCCGCCCTCGCCCTGCGCCCTTCTGGAGACGCCCGATGCGCCGCCTGCTGCTTCCC
CTGCTGCTGTCCCTCGCCGCCGCTGGCTGCTCGAGCGAGCCCTCCGGTCCGCCGCCGGGC
GGCACCCTGACCACCTTCGAGCGCATCGATACCGTCGCTGGCACCGGCACCGAAGCCGTT
CCCGGCAGCAAGGTCACCGTGCACTACACCGGCTGGATCTACGACAACCGCACCGAAACC
AAGCACGGCAAGACCTTCGACAGCTCCTTCAAGCACGGCCAGCCGTTCACCTTCGCGCTC
GGCGCCGGCCAGGTCATCCGCGGCTGGGATGAGGGCGTGGCCGGCATGAAGGTCGGCGGC
AAGCGCACGCTGATGATCCCGCCGGATTACGGCTACGGCGACCGCCGGGTCGGGCCGATT
CCGGCCGGTTCGTCGCTGGTGTTCGATGTCGAGCTGCTCGATGTCAAGCCGTAATACCGC
ATTGCCCCATCGGGTCGCCGTCATCGGCGGTGGCCCGGCCGGCCTGTTCGCCGCCGAGCG
CCTGCGCGCCGCGGGGCTGGACGTGGACCTGTACGAGGCCAAGGGCTCACCCGGCCGCAA
GTTCCTGATCGCCGGCAAGGGCGGTCTCAACCTCACCCATTCCGATCCGCGGCCGCTGTT
CGACAGCCGCTACCGCGAGCAATCCACGGCCGTGGGCCGCTGGCTGGATGGCTTCGACGC
GCAGGCGCTGCGCGACTGGGCTGCCGGCCTTGGCGTGGAGACCTATGTCGGCAGCTCCGG
CCGCGTGTTTCCGGTCGACCGCAAGGCTGCGCCGCTGCTGCGCGGCTGGGTGCGCCGACT
GAAGGAACAGGGCGTGCGCCTGCATGCCAACCACCGCTGGATCGGCTGGGGCAACGACGG
CGCGCTGCGCTTCGCCACCGAAGCCGGCGAGATCGATGTCCACGCCGATGCCAGCGTGTT
GGCGATGGGTGGCGGCAGCTGGCCGCAGCTGGGCAGTGATGGCGCCTGGGTCGCCCCCTT
GCAGGCACGAGGCGTGGACATTGCGCCGCTGCAATCGGCCAACTGCGGCTTCGACATCGA
CTGGACGCCGTTCTTCGCCCAGCGCAATGCAGGCGCACCGTTGAAGCCGGTGGTCGCGCA
CTGGCTCGACCTGGCCGGACAACCGCAGTCGCTGCAGGGCGAATGCGTAGCCAGCGAGTA
CGGCATCGAAGGCAGCCTGATCTACGCGCTGGCCGCAGACCTGCGCGAGACCATCAACCG
TGATGGCCATGCCATGCTGTGGCTGGACCTGGTGCCGGGACGCGATGAAGCACGCCTGCT
GGCCGATCTTTCGCGGCCGCGCAAGGGTCGCAGTTTTGGTGAGCATCTGCGCCGCCAGGC
CGGCCTGGATGCGGTGAAGGCCACCCTGGTGTTCGAGATCCTTGGCAAGGATGCGGGCCA
CGACCTGCCTGCCGTGGCTACCACGCTCAAGCGCCTGCCGTTGCGCCTTCTGCGTCCACG
GCCGATGGCCGAGGTGATCAGCACTGCGGGCGGCGTGCGCCTGGATGCGCTGGATGATGG
CCTGATGCTGCGGGCAGTACCCGGCGTGTTCTGTGCCGGCGAGATGCTGGACTGGGAGGC
CCCCACGGGGGGCTACCTGCTGACGGCGTGCTATGCCAGTGGCCTGCGCGCCGCCGAGGG
CGTGATCGGGTGGCTGGCTGGGCGGTGACACCCGCATTGTGGAGTTTAGCCATGCTCAAC
TGCCTTTGATTCAGGCGATGAAGCAGTCGAGCATGGCTCGACTCTACAATCCCCGGGCGC
TCACCACGGCCTGCGCATGCTCACCGAAGCCAGCGCCACGCCGCTGGGATGCGGGTAGGC
TTCCTCCCGCACGGCAATGAATCCCTGCCGTTGGTAGAACGGCACGGCGTTTAGCGAGGC
TGACAGCACCACCTCGCGCTCACGATCGGCCATCGCCAGCAGACGCTGCATCAGCGCCTG
GCCGATGCCCGTGCCGCCACGATCCGGATCGACGAACAGCGCATCGACTTCATTGGCGTC
GGTATCAAACACGCCGAACCCGAGCAGGACACCCTGCCCGTCCTCGGCCACCACGCAGCC
TCCCTGCCCCAGCAGCCGTGCGTACTGCGACGGCGGCGGCGAAGCAGACCACGGATCGAT
CACCTCCGCCGGGTAATGGCTGCTGCACGTCTCGCGAACGCAACGCGTGCGCAGTGCCCA
CAGCGTGGCGACATCGTCGATGGTGCCGGTCCTGAACCGCATGACATCCCCCTGTAGGGC
CGAGCCCATGCTCGGCTCGGCTGTTCTTCGTTCCAACATCGCGATGAGAGAAGCAGCCGA
GCATGGGCTCGGCTCTACAGCAACACATTATCGCGACTTGCTGGCGCGCAGCGCCTGGAT
CTTCGGCGGCGGCTGGAACGAATCGCTGCGTGCATCGGCCCAGAATGCATGGAACACCGC
ATGATCCGGCACCTTGTGCAGCAGCTCGCCCGGTTCCAGGTAGCGGTACAGCGACGCCAG
CGAGCGGATCTCGACAGGCGAAACACGACGCAGGATGTGCTCCGGCCCCAGTTCGGCCGG
ATCGTTCAGGCCGGCCGCACACAACAGCTCCTTCAGGGCGTGCAGCGTGTGCTCGTGGTA
GCTGTACACGCGGGTGGCCTTGTCCGGCGCATCCAGGTGCTTCCAGCGCGCCCGGTCCTG
GGTGGCGATGCCGGTCGGGCACTTGTCGGTATGGCAGCTCAGCGACTGGATGCAGCCCAG
CGCGAACATGAAGCCACGGCCGGCATTGCACCAATCGGCACCCAGCGCGATGGTGCGCGC
GATGTCGAAGGCGCTGGTGATCTTGCCCGCCGCGCCGATGCGGATCCGCTCGCGAAGGTC
CAGGCCGACCAGCGTGTTGTGCACCAGCAGCAGTGCTTCGTGCATCGGCACGCCGACATG
GTCGACGAACTCCGCCGGTGCTGCGCCAGTACCGCCTTCGGCACCGTCGACCACGATGAA
GTCCGGCAGCAGGCCGGTTTCCTGCATCGCCTTGGCAATGCCGAACCACTCCCACGGGTG
GCCGATGGCCAGCTTGAAACCGACCGGCTTGCCGCCGGACAGTTCGCGCAGACGGGCGAC
GAACTGCAGCAGTTCGACCGGCGTCGAGAACGCCGAGTGACGCGACGGCGATACGCAGTC
CACGCCCATCGGCACGCCACGGGTGACCGAGATCTCAGCGGTCACCTTTGGCGCCGGCAG
CACGCCGCCATGACCGGGCTTGGCGCCCTGCGACAGCTTGATCTCGATCATCCTGACCTG
ATCATGGGTGGCGTTGGCGACGAAGCGCTCTTCACTGAAACCGCCCTTTTCGTCACGGCA
ACCGAAGTAGCCCGAGCCGATCTCCCACACCAGATCGCCGCCCATCTCGCGGTGGTATGG
CGAAATCGAACCTTCGCCGGTGTCGTGGTAGAAGCCACCGCGCCGCGCGCCTTCGTTCAG
TGCGCGGATCGCGTTGGCCGACAGCGAGCCGAAGCTCATCGCCGAAATATTGAACACGCT
CGCCGAATACGGCTTTGCACAATTGGCGCCGATCAGCACGCGGAAATCGTGCTTGGCGAT
GGCGGTCGGCGCCAGCGAGTGGTTGATCCACTCGTAATCCACCGCGTAGGTGCTGCGCAG
GGTGCCGAACGGCACCGTGTCCATCTCGTTCTTGGCCCGCTGGTAGATCAGTGCACGCTG
CTGGCGCGAGAACGGCACGTCCTCCAGGTCGCTCTGCACGAAGTACTGGCGGATTTCCGG
ACCGATCGATTCCAGGCCGTAGCGGAAGTGCGCCATCACCGGATAGTTGCGGCGCAGCGT
GCTGCGCTTCTGCAGCAGGTCCCAGGTCCCCAGTGCCACCATCGCGGCGGTCAGGCCGAC
GCCCCAGTACCAGGCCGGCCAGATCGTGGCCAACCACAGGCAGATGGGGAACATCAGGAT
GGCGAGCAGGTAGACGATATACCGGTGCATGGCGTTCCTTGGTTGCAACTGCCTGCGAGT
CTACCGTGCTGCCCGCCGCCCGGGTTTACAGGCGATCGTCAACCACGTTGCGTGGCCAGG
CCGATTTGACGTCGTAGACCAGGCCGCCCGGCGCCAGCAGCGACCGGATACCGGCCTCGT
CCATCGCCTTGAAGCGGGCATGGGCAACCGCCAGCACCACCGCGTCATAGGCCCCTGCCA
CGGGTTCGGCCAGCCACTGCACGCCCTCATCGGCCAATGCCGCCGGGCCGACCCAGGGAT
CACTGACCTCGACCTGAGCGCCGGCATCACGCAGGCGCTGCGCCAGCTCCAGCGCGCGGC
TGTTGCGCAGGTCCGGGCAATCCTCCTTGAAGGTCACACCGAGCACCAGGATGCGCGACT
GCACTGGTTCGCGGCCGCGTTCGGCCAGCATCGCCAGCACCCGCGACGCCACATGCTCAC
CGACGCGGTTGTTGACCTGCCGCGCGGTGTGGATCAGGTCCGGGTGGTAGCCCACGCTCT
CGGACTTGTGCAGCAGGTAATACGGGTCCACGCCGATGCAATGGCCGCCGACCAGGCCCG
GCCGGAATGGAAGGAAGTTCCACTTGCTGCCGGCGGCATCGAGCACATCCTGGGTATCGA
TGCCCAGCCTGTCGAAGATCAGCGCCAACTCATTGACCAGCGCGATGTTCACATCGCGCT
GGATGTTCTCGACCACCTTGGCCGCCTCGGCCACGCGCATCGATGGCGCGGGGAACGTGC
CGGCGGCAATGATGCGCTGGTACAGGCCATCGATCACCGCAGCCACTTCCGCTGTCGACC
CCGAGGTGATCTTGCGGATGTCAGCCAGGCGCCGCTGGCGGTCACCGGGACTGACCCGCT
CCGGGCTGTAGCCGCAGTAGAAGTCTTCGTTGAAGCGCAGGCCCGAGCCTTCTTCCAGCA
GCGGCACGCAGACTTCTTCAGTGGTGCCGGGGTACACCGTGGATTCGTAGATCACCAGGT
CACCCGCGCGCAGATGGCTGGCGATCAGCCGCGTCGCCGAACGCAACGGCTCCAGATCGG
GCTGCTCATAGGCATCGATCGGCGTCGGCACGGTGACGATGTAGACGTTGCATGCATCAA
GCAAGGCCGGATCACTGCCGTACTGCAGCTGCCGAGCACTGGCCAGCTCGTCGGCCTCCA
CCTCCAGCGTATGGTCCTGGCCATCGCGCAGCTCGGCGATGCGATCGGCATCGATGTCGA
AGCCCAGCGTCGGCCAGTGCCGACCGAAGGCCACCGCCAACGGCAGGCCGACGTAGCCCA
GGCCGATCACCGCAAAACGCGGGGTCTCCGCTGCCGCAAGGGACGCGCTCACTGGCATGT
CCCGCGCAACGGCATGCATGCCGCCATGGATTCGGCCGACCTGCTCATTCGCTGCACCAC
TCCGTGTAATTCCACGCCAGAAAGGCGACAGCGTAACGGCCCGGGCGCCTGCCCGCCAAG
ATGGGATCAGGAGCCCAGTGCGACCGCGGCCGGTTCCAGTTCGCCATCGGCGCCGGTCCA
GGCCTGCCGCAGGCGCTCGAAGCCACCGCTGCCAAGCAGGAAGCCCGGCCACGCCGATTC
AACGATCTGTGCCAGCAGCTCCGCATCAATGCGCCGGGTTCCCATCGACCAGCGCGGAAA
CGCCCGCTGCGCCACCGGCGCGCGGCACAGCACCTTCAGCTGGCCGTGGCTGCGCGCATT
GACGATGCGCTGGTACACCGAATCGATACCGTCCTCCGGGCCTTCCAGGTACTGCAGGAA
ACGGCTGCCATCGAACATCAGCACACCGGTGACACCGGCTACACGGTTGAATGCCGTGGC
ATCGGCCAGCAGGCGGTCAAGATCGGTTGTCTGCAGATCGGCGCGGGCCTCACTGGCATA
GGCAATCGCGTGCAGCGACATCGTGCGGCTCCCCCCCTGGGAACGATGGTTGGGACTATG
ACATGAATGGGAGCGACAGTTAAACACGCTGCCGCTCCACGGCAATCCGGCTGCGATTCT
GCAGCTGGGCTACAATCGGCGCCGCGCTGCAGGCCCGGATGGCGAAACTGGTAGACGCAT
CGGACTTAAAATCCGCCGGGGGCAACCCCATGCCGGTTCGATTCCGGCTCCGGGCACCAA
CGCATGTTTTGGGGAGCCAACGTGTTCGCCACGATTCACCCCAATTCGGCACGGAATCAA
GCACTTAGGGCGATCCGAATTCCCGCGATCACCACGATTTGCCCGGACTTGCCCGGCTAC
TCTCCCCAAAAATTCCCCATATGATGCGGCCATGGCCAGCATCCAACGATCAGGGAACAA
GTGGCGCGTGCAGGTGTACGTGGCCGGCGTTCGCGACTCCACTACCAAGCCACAAAGCAA
GAAGCCGCGAAGTGGGCTCTTGAGCGAGAGGCAGAACTTCGAGGTGGGAAGCTGCCAGAT
AAGTCGCTGCGCGAGGCCATGCGCCGCTACGTCAAGGAAGAGGCGCCCAAGCGAGCTGGC
GAACGTTGGGAGTCGGTCCGCATCGCTGCGTGGGAACGGACGCTTCCGCTCTTGGACCGG
CGAATCGCGGCAATCGACAGTTCGGACATCATCGTTTGGCGAGATGGAAGGCTCAAGCAG
GTCAAGCCTGGGACGGTTGCTCGCGAAATGAACCTGATGCGGTCCGTATTCGAGACTGCG
CGCCGGGAATGGAAGTGGATCAAGCAAAACCCCATGTCGGACGTTCGCTGGCCGCAGCAG
CCTAAAGGCCGGGCACGACGCGTATCTCCAACTGAGGAAGCCGCCCTGATCGCTGCGTTC
GGGCTCGATAAGGGTCTGTCGGCGGAGACGGCCACCCAGCGGACAGGCTTGGCTTTCCTG
CTCGCCCTAGAGACAGCCATGCGGTCTGGAGAAATCCTGTCACTGACATGGCCGAACGTG
CATCTGTCCGAGCAGTACGTGCACTTACCGAAAACGAAGAACGGCGATGCGAGGGATGTG
CCGCTTAGCCGGCGGGCCTGCGAGATCCTGAAGACACTTCCCCTTGGCTTCGGGCCCGTC
TTCCAGCTCAATTCTGCCATGCGAGATGCGCTTTGGCGCAAAGTCCGAGACTCGACGGGC
CATCGGGAAGTGCACTTCCACGACAGCCGCGCCGAAGCCATCTGGAGACTCTCGAAGAAG
CTCGACATCCTGCAGCTGGCTAGGATCATCGGGCACCGAGATCTGAAGTCTCTGATGATC
TACTACCACGAACCTGCTTCAGAAATCGCTCGTCAGTTGGGGTGATGGTCAACGTCACGC
CCATTGGGCAGAACTTCAATGGTCTTTGTCCACGTCGGCTCCGGGTTGCCACGCTCATAG
ACCGAAATTACGACCTCGCCAAGGCGCTCAAAGTGGATTGCCAGTTCCGCCGGACCTCCT
CGAGCGACAAAATTCTGAGTCGGCCCGAACAGGTCTGTACCCTTTTGATACTCCCTACCT
CTCCAGTTCAGTGGCGCAGGCGCAGTTCTGTAGAACCAAGCCGCCATAGAGCCAAGACCA
CTCGTTGGCGGAATACGGCCCGGCCCACTATCTGAATACTCCGGCTGCGCCTTCTTTGAG
AGCTTGACAAGCAGCTCAGAAGCTTCCGGGACAACTGCGCTCATGCCAACCAACTCCCCC
AGCTTCACCGACGACACCGTCGGATGGAGGATGTTAACCCCCTCCTCGGCAGTGCTCGGA
TAGCGGAACGAGCCGTACTTGCCAACCAGCTTCCAAACGAAAGCCGCGCAACCAAAAAGT
CCGCCGCCAATGGCGACAACGTAACCACCAGCCTCCAGCCACTGCATTAGCGTCCAGTCC
ATAGCCCCCCCGCTTCCTGTGAAGTCACATTGTGGCACTTCCTCCGGAGGAGACAATATG
GAAAAAGCCGCTTCCGCCGTACGCCCCTCCACCCCATTCTCAGCACGTCCCCCTTCGCGC
CAATGGTGCGAACGCTACCCGCCCCTTGTCTTCAGCTCTGTACTTCGGCCCGGAAGGCAA
TCTCAATCAACTGCTCGGGGAAGGCCAGCGCCGAAACTCCAATCAGATTGCTGGTCACCT
GCGGCATCGGTTGGCCATACACGGCCGGCCGGACCTTGCCACTTGCCGCGAAGGCCGCCG
GGACGTCGATGACGAACAGCGTTTCCTCGACCACATCTGCGAGCGACCCTCCCAGTTCTG
CCAGCAGCACCTGCGCGTTCTCGTAGGTCCGCCTCATCTGGGCTTCCATGGTGTCGAAGT
TGGCGGGCTTGCCGTCAGCTCCCAGTTCTGCCGGCGCGACCAACTGACCCTCCGGCGTGT
GCGAGAGCTGGCCGGACACGAAGATCGTGTTGTTGACGCGGACGGCCTGTACGTACCCGT
AGGCCGACTCCCACGGCACAGGTGAGCGTATCTGCATCAGGATCATGTCGCCGCGGCGCG
GCTCGCCCTGGATGACCGCGAAGCCCTCCGCCTGCAGCCGGTGCAGGCTGTAGAGGTCCT
GCCCCTTCTCCCACCAGTCGTCCTCCCGCTCGTACTGACTGAGCTGGATGCCCAGCTCGC
GTGCGTAGAAATCACGCACCAGGCTGTAGCAATCCAGCACGCCGTGGGCGAACTGCCGGC
CCACCAGCGGCGCCTCGTAGCCGCAGGGCACTATGGTCTGCAGGTCGCCACATTCGGGAT
CAGCCCCAACGCACTGCCCCACGCTCACGATGTGCCACGGCCGGCCGCTGGCCTCGCACA
TGACGCGGTCGGCATCAGAGGCAGCCGCAGACGCGTTCGGGTGGCCATCTTGCCGAGGTC
GTCCACATCGCCCTGGCGGATATCAGGCAGCTTCGCCTTGATTTGCGCCTGCTGCTCCTT
CGTCAGGAAGCCGGGATAGATGATGTATCCACCAGTGAAGCCCCCCTTGCGCATGAAGCG
GGCTGACCAATCCTGCGCAGCGCGCGCCAGGCCGACTTCCCCATCAGAGCGGCGATGCGC
TCCTCTATAGGCCGCTTGTCAGTGCTCATCTGGATACTCCGATTACGATCTTGGTGACGT
TGTGCTTGCGACGAAGACCCGCCTCAACTCTCTGAAGCCATGCTCCGGGATCTCCGGCCG
CCCCCATTCGGTCAAGCGAAGCCTTTGCGGCGAGACAACGATCTTTCCAGTCTCCGGTTA
GGAATCCGGCGGCCGTCAGATCGCCGCTCAGGAAGGCACCTATAGCCCTGGCAGCTACCT
CGGCTTTGGCTATTGAGCTATCAGCTCGCGCCATTCCTGAAACTAGATCACGCTGTCCCT
TTCTCGAACCAGTTGCAATCAACCTGTCCGCATCGTTATAGAGCTTGAGAAGCGCTCGCA
GCTCTTCTGATATAGGCGTGAGGTAGAACGGCTTGCACACCCCAATGGATGCGATGGGTG
GCAATGTGATGGATACGACTCTGGCATCCTTAATGACCTCGCCTTCGTCGTCCAGTTCCG
CCGGTGTTCGCCCCTCGACCACAACCTCACCTGAGGTCCTGGCGAGCTCCTCAAGCCTGG
CTTGGTTCTTGCGACCCACGGATTCCATGAAGTCTTGAAGCGCGCGACGCCGTTGATCCA
GCGCTCCCATCGCAGCCACTAATCGATCCCTAGCTTCATCCCTTCCAGCCAAGAGTTCGG
CCAGCCTCTCCATAGCAAGCTCTTCGTCAACGCCTTTCTGCGCCGCACTGATGTCCCGCA
TGATGATGCTATCGGCATCGTACTTCTGCTTCGCGCAGTCACCACCGATGATTGTGACAG
CGCCTCCGGCGACCTTCGCCACCCATCCCTTTTGGTGAGGCGTATTGCACAGCGTGCCCG
TGCTCCTGAGCGAGCAACAGTGCATTTCCTTCTCTTCTAGGGCGTACCACCCCAGCAAGC
CGCGGTAGGTCTCCAAGGAAATCGGATGTTCCTTCTCGAACCCCGGCAGGGCAACGACCT
CGTCCCGACTTTTGAATCGCTTCATGATCGAACTGCTCCTTGTGAGCGGCCTCTGGAGAC
CAGAAATGGCAGATGTTCTGGCGAATCTACTGCTCATGGTTGGTGTATCCACTGTCGGCT
CCTGGGACAAGCATTGAAAGACGCTCATCGGCCGATCCCCCCATAGGTCTTACGGCCAGG
CCCATAGCTGGCGCGGCGCAGCGGTTGGTCGTCGTTCGCTGCCTCCGGTTTACGCGGCAT
CGGCCCGTCCCAATTGTCGATTCGCATCTGATCAAAGCGGTTCTGCAAGCTGATCCGCTC
GCCGGCACGGATGTTTCGACCCTTCGCAAAGTGCATCTCCACGACACCCTGCAGATGGGT
CTTTTGCTCTGGAGTGTCGTAGTAGTCCTCCCGGTGAAGCAACACCACAACGTCGGCCTT
CTGTTCCAGCTCGCCCGATTCACGCAGGTCTGACAGGGTCGGTCGCTTCTCGTTCCGCCC
CGTGACGCTGCGATTCAGCTGAGCCAAGGCCACCAACGGAATCTTCCACTCCTTCGCCAG
GTCCTTGCCCTTCTGGAGGATGCGGCCGTACTCAAATCGGGCCATGCGCGGGTCCACGTC
GAAGTCGTGGATGTGGTCGATGACCAGCAGTTGCAGGGGCTTGCGCTGGTGCATGCGCCG
GGCGCGGGCCTCGAACTGACGGACGTTTAGGGAGGCAGTGTCATCGATGTACAGAGGCGC
CGCCTTCAGATCACGAATCGCCGGGGTCATACGGCTCTGGTAGATCTCGCTGTCCTCACC
GGAATGCCTTGGCCTCGTGACCCACTCGTGGGGAATGTGCCCGACAGACGCGACGTTTCG
ATCATGGCAGTCGTCGATGCTCATCTCGAGGCTGAACAAACCGACCGTTATCCCCTTGAG
CGCGCAGTAGACGGCAACATTCAGCGCCGCGATGCTCTTGCCCATACTCGGCCGGCCAGC
GATTAGATAGGCGGTGGACGGCTGAAGGCCATGCGTTACGCGGTTGAATTCGGCCCATGG
GGTTTCCAGTCCGGTCAGGCCGCCAGCGGCGTGATAGCGGTCTTCCCAGCGCTTGTACCA
CCCGTACATGGTTTCCCCGGCAAGCCGAAGACCGCCGCGCTGGGCCGGCTGCAACCCGGC
AATGTCCTGCGTCAACTCCGCCAGGAGCTCAGGGAACTCGCGGCCATCCTGCTGCCGGGC
AGACTCCATCGCCTTGCGGCCGACCTCGGCCAGTCGTCGCCGGCCGGCGTACTGCACCAC
GATCTCCGCATACGCAGCCACGTTGGCAGCCGATGGCGTCGTGCTAGCCAGCTCCGTGAT
GTAAGTGCCATCGCCGACCAGGTCCAATTTTCCGCGTGACTCGAACCACTCGCCGATGGT
CACCGCGTCGAACAGGCGTTGCTTCTCCGCAAGCGTGCGAATCGATTCGAAGATCAGCTG
GTGATCGTGACGGTAGAAGTCCTCGGCTGACAGCGTGTCGGACACCAGAGGCCAAGCTTC
TGGAGCCAGCATCAAGCCACCCAGGACAGCCTGCTCCGCCTCAACGCTATGCGGCGGCAG
ATTGGGGTCAAAGCGCATCAGCCCTGGCCCCCGTTGCGGTTGTTGTGGTAGGTGCCTTCT
ACGACCTTCAGCAGGTTCTCTTCAGACTTGATCAGCCACGGCAGGGACACCTGGAAGCTG
TTCACCTTGCCCATGAGGTAGTCGCTTTCCCGCATCCACTCGAACAGTCCACGCCACCAC
TCGAGCGTCTGCCTTGTGGGGTCCGCCTTCCAGCGCGCGCGCAGGTGCTTCTGCCGGCTG
TCACTCCACCCTTGGACAACCGGACAGTTCGGAAGCTCCTTGTGGTAGGCAGCGATGATC
GCCTCGTGAGGGCAGCCGGTGGTCGACTTGCCACCGAGCAGATCTGCCTGCTCATCCGCT
TCGTCAGCGGCGCCCTCGTCACCGGCAGGTGACCCATGGGTTTCTTCTTGATGGTTATAT
GATGGATTGGCTGCAGCTGCTGCACCCCGTTCTGCAGTCAGCTGCACCCCGTTCGTGCCG
TCAGCTGCACCCCGCGCCTCTTCACGGGCTGCAGCTGCTGCATCCCGTGACATGACCAGA
TCGTAGACAACCGGGCGCCGATCGGCCCGATTGATATAGACGGCAGCGAGAGCTTGATTG
CCCTTCACGGTCAGGCCTGCCTCAACCAGCTGAACCAGCTTGAGGCGTACCGTACGTACC
GACAGACCCGTGTCTTGGGAGAGGCTATCGGCCGAGGGGAATGCTCCCCTGCCATCCTTG
TCCGCATAGTTCGCAAGACACAGCAGCACATGCCTCGCCGCCGGGTCCCCGATGCGCCTC
TGATCCATTGCCCACGCCATTGCCTGCACGCTCATGCGGGTTCTCCTACCTTGAGCGTGT
ACGCATTGGGCAAGTTCGTGCCCTCATCCACCCGGAACTCGACTGAAATCAGGTCCATCG
CTACGAGCTCTGGAAGCGCGCGCTTAACGCTGTCGATGCTCATGCCACACAGCACAGCAA
GCTTCCGACGGGAAAGCGCGCAGCAATGGGTCTCCCTTGCAGCATGGAACGCCAGCATGA
TCAGCAAGAGTTTTTGCTTTGCCCCCAACCGCTGCTGGACTGCCCAGTTCATTGCTTCGT
GACTCATGCGGAGGCTCCCGAGACTTCCGGGAAAGCAGCCAACATCAACGTGGCGAAGGC
CCCCAGGTGCTCCGTGGTGATCCAGCGCTTGCCGGACATCTGCTGGATCCACTCCAGCGC
CTGCTGCGGGCCGGAGCAGTAGAAGTCGTAGGCAGGCTCATCGCCCCCACGACTGCGATC
GTAGACCTCCACGGCAATGCGGCCGTCAGGCAAGCGCTCCTGCAGGCGGACCAATGGCCT
CGCCTGGCGCTCCCTGATCTTCTCAACGGCATCGTTCATGACCGCGCTGATGTGGCGCGG
ACCGGATTTCGGGTTTTCCCGAGAAGTTGCGTGTGGCATAGTGGCCTCGCTCTGAACGAA
GCCTCCGCATCTGTCTGCCCGACAGCGGGGGCTTCGTCGTATCTGGACATTGGGTTGTCC
CCCGAGCGCGTCACGCTCGTAGCGCCAGACACCCACATGGCCACTTCCTCATGCAGGGTG
GTCGCCGTCCTTGCCCCATCGCACCCGATCCTTCGGGCGAGCAAACGCGTTGCGCCGCGT
CAGCGGCGGCAGCTACTGATGAGTCACGTATCGGCGCGCACCTCCTCCGCGACTATTACC
TTGCCCGTGGGGTCGAACTTCTCCGGGTACTTCGCCAGGAAGAACAAGGCCCAAGGACGT
GGGATTCCCCGCTTCCGCCACTGACTGATGGAGGGTGCGCGGACTGAACACAGAGCAGCG
ACCTGCCCGGTGCCACCGAGGGCATCGATAAGCGCAGAAGCCTGTTCAGCATCTTTGGTA
CAGGAGATTAGGGCGGCCATGCGACCAAATTAGCAACTCCTAATGTACTTTGCAACGAGA
TCGTGCGTAACATTGCCTAATCCAATTCGCAGACCCTAATGATGGATCTCTCCAACCGGC
TTCGAACCGCCTTGTCCCGCTCTAACGTCTCCCAGCTCGAACTCGCCAAAGCAGTGGGCG
TTTCAGCGCCCAGCGTAAGCGGTTGGCTAAGTGGCAAGTCGCGATCGATCCGAGGCGATG
CCCTTGTCAAGGCAGCAAGGTTGCTGGGCGTCTCCGCGCTCTGGCTCGCCACTGGAGAGG
GTTCAATCGACGACGTCCCCGACTCGCACCCGCTTTCCGTCCGTGAGACACCGCCAGGCT
ACCTTCGCCTCGAGCTAATGGATGGGGCAGCAGGCATGGGAACAGGGGTCTTTAATGAGG
AATTCCCGGAAGTGATCCGGAGCATGGAATACGCAGAGTGGGATATCCGGCAGCGCCTTG
GATTCTTGCCCCAGCCTGGGCGCCTTAGGCTGATCACCGGCCGAGGCCCTTCTATGGCGC
CGGTCATCAATAACGGCGATGTGGTGATGGTTGATACCGCCGTGGACTGCTTCGATGGTG
ATGCCATCTACGTAATCAACATCGGCGGCGAGACGCAGATCAAGGGGCTACAACGCAGGG
CGGACGGCGTCTACATCGTAAGCGCCAACTCGCTGTTCCCGCCCTACTTGGCTCCCGCCG
ACCTCTTCATCGCCGGCAAAGCGGTTGTGCAATACAGCGCGCGCCAGATCGCGTAAGGCG
TCTGGCTTCAGTTACGCACGAATTGCCTGCGTTGGGCGCCGCCGGCGTGCAACTGCCGAC
GGCGCGTTTTACCTCAGTGCAGCAGAAGCTGCGCCTTGGCCATCTCAACAGTCTGGACGG
TCACACCAATCGCGCAAGGTCCTGGTCCTGGGGCCATTCTGAATGTGGCCAGTGCACCTC
CAATGGTGGTGCCGACAAGCGAGTTGGCCCGCGGGTCATGCGGAACCTGAAGAACCAGCA
GATTAGGATACTGCGACAGAAGAGTTCGCGTCGAGATGCAGCCTCCGCGAAGGTCGAATG
AAAGCTCTTCCAGCTTTCCCGCAGGATCGAGCTGTAGCGCAACATTTGTGCCAGTGAGTC
GATCACCGATAGCCAGATCAGATACTTCTCCGCCAGGCAGACGGCCGTGCTCCAGCGCTA
CAGCACGCTTGACGCTGTCCGCACCAGCCACGGCGGCAAATGAGAGTTGTTCCACCCTCT
TCCACAGAGCTTTTTGGTCTTCACGAGAAGCTGGCTCTGAGGCTTTCGGAATGGGTAGAT
CCGTGCCTGCCCCTCGCACGTGCAAAGGCGCTACATGGAGTATCACCAATGCCGACATGG
CGGCGAAAATTTTGGTCTTCATAGTTCAGACCTCCGTGCCATAAAGGGACTGTGGGCCCA
CGTTCTCGTCGTACCATTTCCCGTAGAAGGTGCGATAGTTTTCGCCTGTCAATGAGTTGG
TGTTGTTGTCGCAGAAGCTGCTTCCAACCCTTTCGTCAAGCTTCTCGCCGCCGGCCAATA
TGATTGCCTGTAGCTGTGAGGCATTCGAAGCGATAAGTGGAATTTCAGCCGTCCCCTCTG
ATGTATCCAAGATCTCTGATCGGGCTTTCCAATTGTTCAGGACAGCACGCCCCTCATCCG
TGCACATGCGCTTGACGAATGCATCCTTGGGTCCTGCCAAGGATGCCGGCGCATCAAAAA
ATGCATGCCCCATCTCATGTGAGACCTGGCCCACGGCTCCATAGAGGCCATGAAGATTTT
CCGAAGAACAGGTGTAGTTCATCACGTAAACCACCTTGTTGTCCTTATCTATCCATGAAG
AGCTCGAGTACGCAAAGGTGTAGGGAGCCGTGTTCACCTGATTTGTCAATGTAGGCGAAG
CGTAGATTATGAAATCTACGCAGTCACCCAATCCTGTCTGCGGGGGCATCTGCTGCGCTT
TTGTTGGCGCGCTTACTACTAAAGCCAATAGCAGTGTCCCAGATATGACCAACTTCATGC
ATGCTCCTTTGCGAGAAAGTGGGATCCCCCCTGCAACGCCACAGCGCTGCGATTCCGATC
CTAGTGGGGCATTTCTCAATAAGCAAAGCGTGACGCACGTTTCATGAGCGCATCCGCGAG
CGATAAGAGCGGGGAGGCTGGCCAAGGCCTGAAGCATGAGACAAAGCGACTTCCTGAATC
CGTTAAGAAAACAGGCAAGCTGAATTAGCAATTCCTATTGCAAGCGATATTAGCAATCCC
TAATATCACACACATCAGGTCGATTCCGCCGGCTGAGTGGGAGCACAGGATCCAGACTTC
TCACCGATCACGTGCAAGCCCTGCTGTGGCAAGGCATGCGAGATGCCGATGGCAAGGACG
TGTCGTTCGGGTACGACGAGGTTGTGACGATGGACTTCCTTCTCGAGATTGCGACCGGGC
TGTATCGAGCCGCAGGAGCCGAAGCATGAGCATCTTCGATGACCTGGTCGATTTGGCCCA
CCTCGAGGCCGAACCCGACTACCAGATCTCCGCCAAAGCAGTCAGGGACATCCGACGCGC
AATCACGTTTGGGATCTTCGCCGCTGCCGAAGGAGCCAAGATTAACCAAGCGCGCGCATC
GGCACAGATGATGGGGCAGGAATGGCCGGACGTCGCCCATTCGGTGGCGCCTGGAGACTC
CTTCGAGCAGACCATCCAAGAAATGGCCGGGGCACTGCTGTGGCTGGAGTACGCGTCGCA
CCTGCGCAAACCTACCGCGGCTCCGACCATCTTGGATTCGGCTGAGGAGGCGCCGTGATC
GAACCGACTGCTCCCGACCCGACTATCACGGTCCTGGCCGCGATGATCGAGGGCGAACGC
TGGCTCAGCGCGGATTCCTGTGCCGTCCTCTTGGGCCTGACGACGCCGGACGGGAAGCCC
AACCGGCGTGGCTTCCTTGAAAGGCTTGCATGCCGTACCAGCTCCCCTGCCCCACTTCAG
ATCGGAAACGAGAAGAAGTGGAAAAGATCGGAGCTACTGCAGTGGGCGGATGATGAGAGA
AAGATCACCCGCCGGTAGCATTCTCGGCTAGTGCTTCGGCGATGACAGCCTTCCCAAGTT
CAGACTCCGTCTTCTGCCGCCTAAATATTGCCACCAGTCGCTCACGGAATCCCGGGACAC
TGCGGACGGCCAAGTGGAGCTCTTTGGATGTCAGCAGCTCATGGAATGGGCTGCCCGACA
CTTGATCCTCCACCAGCCTCAACGGAATCTCATCGAGCCTACTCATCGCGATAGAAAACA
ACTGAGCTTCGAGAACATCGTCCAAGCGCGCTGCCTCGGCACGATAGCCCTCGTACGCTG
CGGCCAGTGCTGCCTTGTACGCGTAGTCCTCAGACAGCCTAAATCGTTGACCGGTTTGCT
TGGTGGCAACCCAGGCCAGCCAAACGGGAGCCGCTAAAGACAGAGTGGCCAGCGCAACTT
GCGCCACGAGGAAGGGCCAGCCGCCGTTGGTCACCTTCGTTGCAGCATCCAAGATTGTTG
GGAATCGCACGAACCCGATGACGATCGCCGAAATCAGAGCAAGAACGAGTACACCACCCC
ACACGTAAACCGATTTCCCCAAAGATCGAGCCTTTGAGTCGAAAGATTTTGCGAGTCCCT
CAGATGTTGCAGCAGCGTAGGCGGCGCCAACCTTCTTCATCATAAGCTCTGCTTCTTGCA
TGAGCTCATCCATCCTCGCCTTGCTGTCGGAGGCGCCCCCCACGGCCTCGGCCGCAGCGC
CTTCGCATTTCAGCGCATTCTCTTTGGCCGCCTTCGCGTCATCCAATGCCTGCTCTAGAT
CCTCGCGCGTTGCATCCAAATTTGCCGCGACGTCATAAGCGGACGCGATCCTCTCAAGCT
TGCGGTCAATGTCCTCCAAGCCCCAGTTCGCCTTTTCCAACCGTCTTCTAGCAGTATCAA
CGTCCCGCTTGAGGCCTCCAGGGAGACCCCAGATCTGCCCTACTACTTTAGGATCCAGGA
AGCTCTGGAGCTGCACATCCAGCGTCATCATCAGCCCCTGCAGTGAACCGATGACTTGCG
GATCACTCTGTAAATGTGGCAAGAGCCTAGTGCGCGCTTCGTCGATCTTCTCCTTCAGGT
CCGGCAGATACACTGCGGCCCTCTCGGCATCAACCGTTGACCAGTCATAGTCTTTGTAGC
GCTTACGAATGATGTCAAAGTTAGCTCGAATGTCCCCCGCATCTATCACGGGGCCATAAG
TGCCGTAACTGACGAATTTCGTCTCAGACCACTTTTGAGTGAATTCATCAACAAGCTGCG
CCAACGCCTCAAAAAGGCGACTCGCTCCATCGACTGGGTCGAAATCTTCCGTCATAAGCC
CCCCTACTGTACGAGGATGCTAGGCGGTTGCGGTTTATGAATGCAAGCCAACGGCGATCA
GCTGCGCCGGAAAGGGCCGCCCGCAGCGCAAATGTCGCGTGATCTGCCCGCGTCGCCGCC
TCCCAGAATCTCCCCGCTAATTGCAAAATCCCTTGCGGCACAAGGGATTACGATTCCGGC
TCCGGGCACCAACCGCGCTGCGCGAGTACACCTTAGATTGCACGCGAGTAACGCGGCTGT
TCATGCGCCGCGCGCAGGTAGGGGTCGAAACACATCGCCAGCAGCCGCAGCAGCGGCCGA
CCCGGCTCGCTGGCGCGCACTACACCGTCGCGGTATTCGGCCAGGCCGTCTTCCTGCAAC
CGCTGCACCGAACGCAGGTCCTCGGCGAAGTACTGCTCGAAATCGACGCCATGGCGCTGG
CCCAGCACGGCACCGTCCACCTCGCCCTGGCACATCAGCTGCTGGATGAGTTCAGCGCGC
AGCTGGTCGTCGGCGCTCAGTGCCACGCCGCGCCAGACCGGCAGCTGGCCCTGGTCCACC
GCGTCCTCCCACGACGGCAGGTCGCGCGGATTCTGGCTGTAGGTGGCACCGATATGACTG
ATCGCACTCACGCCCAGGCCGAGCAGGTCGGTATCGGCGTGGGTGGTATAGCCCATGAAG
TTGCGATGCAGCTGGCCGGCACGCTGCGCGCGCGACAGGTCCTCTTCCGGCAGTGCGAAA
TGGTCCATGCCGATGTACTGGTAACCCGCAGCAGAGAGCTTCTCCACCGCCAGGCCCAGC
AGCGCCAGCTTGTCTTCCGGTGAAGGCAACCGGCGCTCGTCGATCTGCTTCTGCGCACGG
AACAGGTGTGGCAGGTGTGCGTAGCCATACACCGCCAGGCGATCCGGTCGCAATGCCAGC
ACTCGTTCCAGGGTGCGGCCGAATCCCTGCAGGCTCTGTCCAGGCAGCCCATAGATCAGG
TCGACGTTGACAGAGCGCATGCCGCTGTCGCGGCAGGCATGCAGGATGTCCAGCGTCTGC
TGCACGCCCTGTATGCGGTTGATCGATTCCTGCACATGCGGATCGAAATCCTGCACGCCC
AGGCTGGCCCGGTTGAAGCCCAGCCGCGCCAGCATGGCGACATCGCGGGTATCGATGAAG
CGCGGATCGAGTTCGATCGAGAAATCGCGCTGCGGCGAATCGCTGAAATCGAAGCGCCGG
CGCAGCCCCTCCACCAGCGTGGTCATCGCCTCGGCCTCGAGGAAGTTCGGCGTACCACCG
CCCAGATGCAGCTGGATGACCTCACGGCCGTCCTCGAACTGCGGCGCCAGCAGGTCGGCC
TCGGCCAGCACGCGCGCGACGTAGCTGTGGCCCCGACCGCGGTCGCGGGTGATCACCCGG
TTGCAGCCGCAGTAGAAGCAGGGGCTGGAGCAGAACGGCACATGCACGTACAGCGACAGC
GCGCGCGCCAGCTGGTTGCTGTCGGCGATCGCCTGGCGCAGCGCCGGCGCGTCGAAGCCA
TCGTGGAAGTGCGGCGCGGTCGGATACGAGGTGTAGCGCGGCCCCGGCCGGTCATGCCGG
CGCAGCAGGTCGGGGTCGAAGGTCCAGGCCAGGCCACCGGCGGCGGGAGAGAACGTGTCC
ATGCCGCCAGCATCGCGCCGGACGGCCATGACCGCCTTGACCCAGATCAATCGCGGGTGG
GGATTCCCAGCACCGGCAGGCCCACCTGCGGCCAGCGCAGCATCTGGTAGCGCTTCCAGA
AGGTGTCACCGATGCGCGCGGCGACATCGTTGGCCAGCTCCTGCATCGGCGGGTTGCCGC
ACTCGGCGGTGGTGATCCGGAACAGCACCAGCCAGCGATCGAACAAGTCCTTGTCCAGCT
CGATGGCCATGTGCTTGGACATCGGCGAGCCCTTGAAGCGGCGCGTGCCGCGCAGCATCG
CCGACCAGAAATCGACCAGCTGCGCCAGATGTTCCGGCCAGTCGTGGACATGCGCCTGGA
ACACCGGCCCCAACCGCTCTTCCTCGCGCACGCGCGCATAGAAGTCGTGGACCAGGCGGG
TCACTTCCTGCTCGGTGCACAGCCCGGGCGAGGCGACGGGCAGGACAGGTGGCGGTATTG
CGTTCATCGGGGTACCCAAAGCGTGCCGGCAGTGTGCCGCAGCCGGCCGGCACCGCCGTT
GATCCAGATCAATGTCGGCGCAGTCCGCTGCACCTAGGCTGCCACGATTGCAGGAAGCAT
GCCCTGCGGATGCTGCGCCGGCCTCGGCGGAGTATACGCGCCGCCCTCATTCCGATCCGG
GACAGCATGAACAGACCCTCTCCCAGCCGCCGCCAGCAGCTGATCCAGCACTGGGGCGCC
ATCCTCTGGCCCAGCTTCATCGCTGCCGGCCTGGCCAGCGTGGTGTTCTTCGCCTTCGTC
GACCCGCTGCGGTTGCAGGCGATCAGCTTCCCGGGCAAGGCGATCAGCCGTGAACTGGGC
TATACGACAGGATTCTTCATGTTCTGGTCGGTGACCGCACTTTCCAGCGCAGTCACCTGG
TACCTGCAGCGGCCCCTGCCGAGCGATGACGACGACGAGCTGCCGCTGGGATGAGTACGC
CCTGTACCGGAACCGGAACCCCACGCCCCTGGCGTTGGCGCGGCGCGCTCAGCGCGCTCT
TGCTGATTCTGTTCTATGCCCTGCCATGGCTGCGCTGGAATGGACACCAGGCCCTGCTGC
TGGACATCAACGCACGGCGCTTCGACCTGTTCGGCTGGACGTTGTGGCCCGGCGATGTCG
GCGTGCTGATCGGGTTGCTGGCGGTTCTGGCGGTGGGCCTTGCGCTGCTCACCCACCTCG
CCGGCCGCATCTGGTGCGGTCATGCCTGCCCGCAGACGCTGTGGCGTCGTGCCTTCGACT
GGATCGCGCACGGCATGGCCAAGGTCTTGCCAGTGCCAGCCGTGCGCCCGGCCACCCAGG
TCGCCTGGGGGTTGCTGTCGCTGTGGACTGGCATCACCTTCGTCGGCCTGTTCAGCCCGA
TCGCCGGACTGCTGGCCGCCGCTCCGCATGCCGGCTGGAGCGGCTGGGAAACATTCTGGG
TGCTGTTCTATGCCGCCGCCACCTGGGGCAATGCCGGCTTCCTGCGCGAGCAGGTGTGCC
GTTCGCTGTGCCCGTTCGCGCGCATGCAACCACTGCTGATCGATCCACATACACCACGCA
TGCTGTACGACGCGCGCCGCGGCGAACCGCGCGGCATGCGCCCTCCGGGCATGGGGGGCG
TGCTCGGACGCGGACGCGGCCTGCTCGACCCGACCACCGCACAGGACTACGTGTTCCGCG
CCGCACATCCGCTGCTGGCCGGACCGATGCCCACCTTCAGCGCCGATCGCCTGGGCGACT
GCACCGACTGCGCCGCGTGTGTCAGCGCCTGCCCGATGCAGCTGGACATCCGCCAGGGAC
CGCAGGCCGATTGCCTGGCCTGCGGCGCCTGCCTGGACGCCTGCTCGCGGCAGCAGAACC
AGGCCGGTTTCGGCCCGGGGCTGGTGCGCTACTGCAGTCCGCAGGCCATGGCCGGGCAAC
CGCGGCAATGGTGGCGACCGCGGACCCTGGCACTGCTGTCGATGCTGCTGGCGCTGTTGG
CCTGTGGCGCCTGGCGCCTGCTTTGAATCAACGGGTCAACGCGGCCCGTTGGCGTGCGGC
GGCACCAGCTGCGCACGTCGGACGATGCCGAGCTGTTCGATGATCAGCGCCATTTCATTG
GTGACTTCGGTACGCTCGGTCCCCTGCGGGACCAGGCGGTCCAGCACCTGCTGGTAGGTA
TCCCAGAACGCCGGACCGCATCCGTGTTTGTGATAACTGGCTTCCAGTTCGCGGCGTACC
CGTTCAGCCAAGCCATGCATGCCGTATTCCATACGACCTCCGTTGGACTTGTTCTGCATC
GTTGACGGTCTACCGACTCACTTGCGAGCTACTGAAAGACTCCCGGGCTTCACGCCCGGT
TGATGCCAATTAGTCATAGATTTCACGACAGGTCAATTACATGCAGCGACTTTCGTGATC
GAAATTATTAATCGTTCACGAAACCACATACGGGATGACAGGCTTCCCGGATGGGCCGGA
GCCGACAACCTACCCGATTCCTCCAGCCTCTGCCCTGGTAGGCCTCATCGATAGCCCGAC
CCCGTTCCATCGAAATTTCCTATGTTGCTAAGCATACTTAGCAAATGGCACTTAGAGTGC
TATATGCGACAAAAGGCGGCGCAGTTGAGGCTTATTCGCCCTGCGTGGCTTCAGTTGCCG
GGAACAGGTTGGGGTAGCGCTGATGCAGGATGTATTGGCGTAACGCAGGAATAGGGAAAT
CCTTGGGCCATTGCGACACTGCAGATCGGCTTATGCCAAAGAAGCGCGCCAGTTCGGCAT
CGGTGCGGAAACCCAGCCGGGAGCGCACCTGCCCCTTGCTCCAGAATTCGGTCACGGTCG
GTCCTTCTGTTAACCAGACTTATTCTTGGAACAAGGGATCTTTGCGATCCACGCGTTAAG
CTGGCTTGCATAGATGAATACTCTCGGCCAACGACTCGCCATTGCCATGAAGAAAGCCGG
GCACCCTCGCCCGGCCGATCTGGCCCGCGCCGCCGATTCGACGACGGCAACCATCAGCAA
CTGGCTCAACGACCACGTCAGCCCCGCCCATGTGAAGGCCGAACAACTGTTCCGCATCGC
CGATGCGGCCAAGCTGGACGCGCGTGAACTGCTGTATGGCGTGAGCGGGCTTGGCGTCGG
TGAGCGGGGCAATACCTATATCCCCAGCCAGGCCCACCTGGATGTCTGGCAGGACGCCTA
CGAACTGGTCAGCCACCTGGTGGAAGAGAAGGGCCTGGAGATCGACCACCGCCGCCACGC
GGCCCTGGACCTGCTGGCCTTCGAACTGCTGATGGACGGCTTCAGCCGCAGCAAGGTCAT
CCGGGTGCTGACGACCTCGATGACGTGAATGCACTACCGCTGGTAGCATGGTCGCCGATG
GGGATGGGGCTCCCCCGATAACCGCCTGAAAGGGCTGATGGCTCCTGCCAGGACGAACCG
GCGTTCGTCGACGGCAGGCCGTGCCTGCCCTCGGCGTTCGCCATCGAATCAGCGAACCCG
TACCCGAGGCACGTGATGCACGCATTGAACAACTACTTGCTGGTCTTCATCGGCGGCGGG
CTCGGCGCCTGCCTTCGCCATGCCTGCAACCTGATCGGTACGCGGGTGGCAGTCGGCAGC
CCGTGGCCATGGTCGACCTTCCTGATCAACATCAGCGGCGCGCTGCTGATGGGCGTGCTG
GTCGAAGCCTTCGCCCTGCGCAATGGCGCCTCGCCGCAGCTGCGCCTGCTGCTGGCCACC
GGCGTTCTCGGCGGCTACACCACGTTCTCCACCTATGCGCTGGAAATCGGCGTGCTGCTG
CAGCGCGGCCAGCACGGCCTGGCAGCGTTGTACGCCGGCGGTTCGGTGGCACTGGGCCTG
GTCGGCCTGTTCGGTGGCATGAAACTGGCCCGGCTGGCGCTGGGCTGAGACTCAGGCCGC
GCCGGCGCGGGCCTGCCCGCGCCACTCGCGCGGCGACTGCCCGGTGTGCGCCTTGAATGC
GCGCGACAGCGCGGCTTCGCTGCCGTACCCCACATCGTCGGCAATCCGCTTGAGCGGTCT
GCCCTGGCGCAGTGCCTGCTGCGCCAGGCCCACCCGCCAGCCCTGCAGGTATTGACCGGG
CGTGGTGCCCATCGCCTCACGGAAACTGGCAGCAAACACGCTGCGTGACATGCCGGCGAC
CTCGGCCAGGTCTTCCAGGGTCCAGGACTGTGCGGGCGCTTCATGCATCGCCACCAGCGC
CAGCCGCAGCCGCGGATGCCCCAGCCCGGCAAACAGGCCACCACGCATTTCGCCCCCTTC
CATCAGCTGCCGCAGCACCTGGATCATCACCACCTCGAACAGCCGGTTGACCATCGCCGC
ACGCCCGCAGCGCTGCTCGAAGGCTTCCTCGAACAGCAGTTCCAGCGCTGCGTTGCCGCC
GTACAGATCGGCCAGCGGCAGGCAGATGAAATCGGGCAATGCGGCGCTGATCGGGTTGAG
CCGTCCACCCTCGAAATGCAGGTTGGCGCAGGCCATGTCGGCGCCGTGCTGCGGATCGGT
GCTGAACCGATGCGGCATCGGCCGCGGGTACAGCAGCAGGCTCGGCACCTCGACCTGCAC
GGTCTGCTGGCCGTGGCTGACCTGCAGCGGGCCACGTCGCACCAGGTGCAACTGCCCGGC
TTCATCCTCGCCGTCCAGCGTGTTGATGCCGCACAGCGCGCCGGCATGGAACACCGAGGC
GGTGACCGAAAAACGTTCCAGCAGAATGGCGAGACGGTCGACCATGACGGGACTCCGGAT
CAAGCGAGACGAACTCAATGCGACAGATCGTATCGGATTCGGCGGTTGAGGGGGCGGCAC
TGGCTGAGTGATCCGTCTCGAATTCATGCAGCTGCGCCAGCATGACGACGGCCGCCTGGT
GCTGCGCTACGCCGGGCCTGCCTCGGTATAGCGCATCACCACGAAGCGCTCTTCCGCGGC
CGGTGCAACGAAGTGGCGGGTGATACGTTCGAACTCCTCGTCGCTGGCCTGGAACGGATG
TTCGCCGAGAGCATTGCGCGCGCGCAGCCGCGCCTTGCAGACCTCATCGGCAATGTCGAG
GAAATGCAGTTGATGTGCAGCGCCAACCGGCGAGAACACTTCACGTGCCCACGCGCGGCT
GGCTGGCGTATTGAATGGAAAATCGAGCACCACCGAAACACCGGCCTGCAGCAATGTGCG
CAGATGATCGGCCAGCACATTGCGCAACGTGGCTGCACGCTGCAGATAGTCGGCAATGGA
ATGGATTTCGCCCGGATACAGCGCCGCCAGCCACGTGTCTTCGCTGATCAATACGTGGCG
CGGCTTCAACGCCAGCTGCTGCGACAGGGTGGATTTGCCGGCACCGATCTTGCCGCACAC
CAGGTGCAGCGTCGGCGCAGCGTCGTTCGATGAAAGGTCGTGCATCTGCATTCTCCTTGG
TGGATTCATTACCCGGGAGAGCGCTGCATGCAACCCGCCTTCCCGGGCAGGTTGCTTGGC
CGTGATGACCGCGCGCTACCCCGCCTTCCCGTGGGGAATGCGGATAATCGACGCGATGCT
GTGCAGGGCCATGGCGCCAGCGTAGAGCGCGGCACCGCCGACCGGCAATGCCCTGCGGCA
GTGCAGCGCGCGCAAGGTGGTGCAGGGATCTATGCTCGGCGCCATTCCCGCATGGAATGA
CCCCGATGCGACCCTTGCTTCGATGCGCACTTGCCCTCTGCCTGCTGCCCTGGATGACAT
CGCTGGCTGCACCGCCGCCAGCAGCGCGTACGCTCAGCGGCGAGCGGCAGGGCGCACCGT
GGCGGCTGGATGTGCCTGCCGACTGGAACGGCGACCTGGTAATGCTGGCCCATGGCTATG
AACCGGTCGGCGTGCCGCGCACCGCCCCCATGGCGGCCAATGACAGCACCGCACCACTGC
TGGCAGCAGGTTACGCCGTCGCGCAGAGCGCCTATGCCAGCCAGGGCTGGGCGGTGGCCG
ATGCGATCACCGACATGGAACGCCTGCGCCAGCAGGCAGTGGGTGAACTCAAGCATGTCC
GCCACACCTGGATGCTGGGATTCTCGATGGGCGGTGCCGTGACCATCGGAAGCCTCGAAC
GCTTCCCGCAGCACTACACCGGCGGTGTATCGCTGTGCGGCGCCAATCTCAGCGGCGAAC
AGATCGCGACCGATCTGCTGACCACGCTGGTCGCGTTCGATTACTTGTTCCCCCAGGCTG
ATGGGCTGCCGCCCACCGGCCTGCTATCGCGCGAAGCGGCGGCGCTGCCGCAGGGCGAGT
TGTACCAGGGCATCGCCAATGCACTGCAACGTGATCCGGCGCACGCCGCAGTGCTGGCAC
GGCGGCTGCAGGTCTCCGCTGATGCACTGGCCGGCACGATCAGCCTGCACGCGCTGGTCC
TGCATGAACTGGCTGCACGGAGCGGCGGCATGCCGATGGGCAACATCGGCGTGGTCTACA
GCGGCTTTGGCGATGACACCGCGTTCAATGCCGGCGTGCAGCGTGTCAGCGCTGTTCCCG
CGGCGCAGGCGCATGTCCGCAACTCGCTGGCAATCACCGGCGCACTGAAGCGACCGCTGG
TGATCCAGTTCAACCACAACGACCCGACCATCGTGCCGCACATGCAGACGGTGTATCCGC
AATTGGCCGTACGGGCTGGCGCACGCCCGCTGCCACGCGTGTTGCCGCCGGTGGGCGAAG
GACACTGTGGTTTTTCTGGGGCACAGGTGGTCGACGCCTTGAAGGCCGTGCAACGCTGAG
TCCATCGCGTGCCGCAACGCATCACCACCGTGCCGGAAGGGGCTGCTCGGGTGGCGTGTC
TTGTTCAGCCGCCAAGGCCTCGGCCTGACCAGCATGGTGCTGCACGATGCACGCCGCCCG
ATCGGCATGCAGGGCCAGGCGCTGACCGTGCGAGCGCAACCATGACGGGCCCAGTCAGCC
GCCCAGCGTGCCCATCGTGAAGGTGTAGCCCGAGCTCATCAGGAATTCGCGCATGCGCAT
TTCCGCGCGCCGCGGTGAGGCCAGGCTGGCCGGCGCATACAGCGCATACACCAGGCCCGA
TCCCTCGATATGCTCGCGGCGGACCTCGCAGCGGGCGGTTTCCGAGGCAATCACCCATCC
GTCCTTCAGCCGCTCCGGCCCGATGGATTGCCCGTTCTTCAACCGAAAGGTCAGCCAACG
CACATCTGCCATGACTTTGCTCATTTCCGTTTCGCTCCGTGGCTGAAGCGACGCGTGATG
TCCTTGCTCGACATTGCGGCTCCCTGAGACGTGGAACCCGACCATAGCGCCTTTCCATGT
CGTGGCCGGCTGAGACTGGCGGCCGCGGCATGCGAGCTGCCGCACGGGTTCCCTCGCGGC
GTCGGAAATGGCGCCGGCAGGGAGCGTCCTGCCGGCGCAGTTCACAGGCAGGGAACCCGA
CTCACGCAGCGCGGTCGCTGCCCTGGTTCAAGGCGTGCAGCGCATCGGCCAGCGCCTGGA
TTTCGGCACGCAGGGCCAGCCGCTGCAACCACCGCCCGGGGATTCCGCGCGCACCATGGA
ATGCGCCCGCCAGCTGCCCCGCGATGGCGGCCGTGGTGTCGGCGTCCTCGCCAAGATTGG
CCGCCTCGAGTACGACGGCTTCAAAGGTGTCGTGGCGATCAAAGCACCAGAGTGCAGCTT
CGACACTGTCGACAACATAGCCATTGCCACGGATCTGCTCACGCGCGGCACCGCGGTAGC
CGCCCGCCGCGATCTGCTGCAGCCGCGCGCTCTCGACGGGGACATTGCTGAGATCCAGCA
CCGCGTCACGGGTGCCACCTGCCAACGCCCGCTCCAGCGCGACCGCCAGCAAGCGGCACG
CCTCCAGGCACTCCTGCGCAGCGTGCGTCGTTCGCGAACTCAGCTCGGCCATTGCCTGCA
GGTCGGGGGTCCCGGCGTAGCGCAATGCCACCGGCGCCAAACGCATGATCGAGCCATTGC
CAGCGCTGCGTGGGTCGTCACTACCCGCCAGCGGATGGCCATCCTGCAGGAACCGGTCGA
TCGCAGCCCGCGTTGCCATACCGATATCGAAGCACTCGCCGGTCGCACTCCAGTACCCAT
GCCGGTACCAGTTGGCGTAGCGGTTCATCTGATCGTGCACATCGAAGGTGTCACAACGCA
CCAGGCTCTCGGCCAGGCACATCGCCATGGAGGTATCGTCGGTCCATTGCCCCGGCTGCA
GCTGGAACGGCCCACCACCCACCATGTCGGTGATCGGGGTGAAGCTGCCACGAGGCTTGA
ACTCCAGCGTGGTACCGACGGCATCGCCGCACGCGAGGCCGAGCAAGGCGCCGCGGAAGT
GATCAATCTGGTTCATCAGACCAGTGTAGCGCCACCGGATCCGCCATGACTGGCCGCCAG
GCCGCGCAACGATCGCGCAAGCGGGAAAGCAATCGTAGCCAACAAAAAAGCCCTGACCGG
AGTCAGGGCTTTTCAATTGGAGGCCTCAAGCGGAATCGAACCGCTGTAAACGGATTTGCA
ATCCGGTGCATAGCCACTCTGCCATGAGGCCAACGTACTGCGCGCCAGGAACGGAACCCT
GACAAGACAAAACCCCATGATGGGGCCTGTCGGAACATGGAGCGGGAAACGAGACTCGAA
CTCGCGACCTCAACCTTGGCAAGGTTGCGCTCTACCAACTGAGCTATTCCCGCGTAAGCC
GACATGCTACCGGAAATCCGGAAAACACACCAGCGATTTCACCTTTCTGACTGCGCGCAA
AGCCTTGCGGCTCAACGTGCCCCGCCTTGCCATGGCGGGAGAAAAACAAGGCCCCTACCG
GGGCCCTGTAGAATCTGGAGCGGGAAACGAGACTCGAACTCGCGACCTCAACCTTGGCAA
GGTTGCGCTCTACCAACTGAGCTATTCCCGCAGATTCCGTTCGACCTGCGTCGAAGGAGC
GCTATTGTGTCCAAATTCCTTCACGCCGTCAACAGTCTTCACATCATGCGGTCACGGGCG
TCCGCACTGGGGTACGCTGCCCCGCCCAGCCCCATGCGCCCATGTTCCTTCGCGGCAAAC
CCTTGTTGATCGCCCTGCTGCTGCATCTGCTGGTGGCGCTGCTGTACTGGGCACTGATTC
CGCTGGGAATGAACTGGTATCGCGACCATTTCGGCTTCACCGCCCATCGCGACATCGGCC
TGGGCATCGCCCAGTTCCATCTGTTCTGGATGTTCATTGGCGCCCAACTGCTGATCGCAG
TGTTGCGGCCATTGTTCGCCAAGCTGCTGGTGCTGGCGGCGCCGCTGGCGTTCGCCAGCT
GGACGCTGATGCACGACCATCCGCTGCGCCTGGTGTACTTCACCGTTGGACCTGGCCTGC
TGGCACTGGCCGCAATCGCCGCAAGCCTGCGCTATTCGTCGCGGGCAACCTCCCGCTACA
CCACGGACACCACCGATGCCTAGACGTTACATCCGCCTGTTCTGGCTGCTGGTCGCGCTG
ACCTGGCTGGCGCTGATCGCCGCACTGGTCAATGCCGGCTTCACTCCGGACTACTGGCTG
CTGCACCACCTGGAAGGCGCCGAACTGCCCTACCCGACCAGCACCGTCATCGTCTTCGCG
TTGCTGGGCACGGTCGAACTGGTGGTAGCCGCCTTGATCGTGCGGCCGTGGAGACTGAAA
CGCCTGTGGCTGCGCCTGCTGATCGCCTTCGCCCTTCTGCTGCTGTGGTCGGTGCCGTGG
ATGCTGTCGGCGATGCATCAGCCGCCGGTACAAGGCATGCATCTGCTGTGGCTGCTGCTG
TTGGACGTGGGCCTGCTGCTGGCGCTGTGCATGGTGTCGGCGGTGAGCGCGTGGCGGGCG
TTCAGGCGTCGAGGGCGCGCGGATGCGCCCCCGTTGCAGCACTAGGCCTACTTCCGGAAC
TCCACCCGCACATGCTGGCCGAAGCGCGCCTTGGCCTCGCCATCGAACTCCAGCACGCAC
TCCACCACCTTGGCCACGCCACGCCCCGCGTCTTCAGGCAGGCGAGCCTGCGCGAACACC
GGGCTGATGCGTACCACGCGTGCGGGCGGCAGCGTGCTGGCGTTCTCGGCACCATCGCTG
TCTGGCACCACGGTGGCCCTCATGCCCACCTGCACGGCATCGGCGTAGGCCGCGCTGAGT
TCGGCACGTACCTGCAGCGGGCGCGCCGGCAGCAGTGATATCGCCGGCTTGCCGGCCTGC
ACGAAGGCGCCGAGGCCCGGTACCTGGCCGACCACGGTGCCGGCTTCCGGCGCGCTCAGC
GACATCTGCTGCAGTTTCAGCCTGGCGTGTTCCAGCTTGTGCTGGGCCATGTCGACCTGC
GCACCGGCCACGTCGACATCGGCGCGTACGCCAGCCAGCTGCTGCTTGGCCGCATCGGCC
TGCTGGTTGGACGACACGCCTTCGCTCGCACCCGTGGACAGGCGGGTGGCATTGCGCTCC
AGTTCGCGCAGCTGCGCCTGGCTGCCCTTCAGGCGGTCATTGGCCAGTGCGAGATCAGCG
GTGGCCATCGCCACTTCCTGCTGCAGCAGCGCACCGTCCAGCGACAGCAGAAGCTGCCCC
TTCTTCACCGTGGCGCCCTCCTTCACCAGCGCGGCGGTGATCGAACCATCCACCGGCGGC
GCCAGCGCGATCAGGCCACCCTCGACATCGATGATGCCGCGCGCCACCGCAACCTTGCCG
GCGGTGGCAGTGCTGGCTTTACCTGCAGGTGCCTGGGCGGGCGCGTCCCTGGAACAGGCG
CAAAGCAGCAGTGCCGCGGACAGTACCAGGCTGAGGGGAAGCAGGTGCGACGTCTTGGTC
ATGGGGCGGACTCTACGGTTTCGTTCTGGCGGCGGTCATCACGGACCATGCCGTCTTCCA
TGGCGATCACCCGATCGGCATGCCGGATCAGGCGCGGATCGTGGCTCACGCACAGCACGG
TGGCGCCATGCGCACGTGCGTAGCGGTGCAGGATGTCGATCACGCGCTGGCCGTTCTCGG
CGTCCAGCGCGCTGGTGGGTTCGTCGGCGAAGATCAGCGTCGGCGACTTGGCGAAGGCAC
GGGCGACGGCCACACGCTGCTTCTCACCGCCGGACAACTGCGCCGGGCGCATGTGGCTGC
GGTGGCTGAGGCCCACTTCTTCCAGCGCCTTGCGCGCCAGCGGCTCGCTTTCGCGATTGC
GCATTCCGCGGTAGCCCAGCGGCAGCTGCACCTGCTCCAGCGCAGTCAGTGCCGGGAACA
GGTTGAAGCCCTGGAACACGAAGCCGACATGGTGCAGGCGGAAGCGCTCCACCTCCCCGC
GGGTCATGTGCCCCACGTCCTGGCCCAGCGCGTGCACGCGACCGCCATCCGGCGCGGACA
GGCCCGACAGCAGCGACAGCAGCGTGCTCTTGCCGCACCCCGAAGGGCCCGAGACCAGGG
TCAACTCGCCCGGATAGATGTCCAGCGACAGGCCGCGCAGCACCGGCACCTGTACATCGC
CGGACATGAAGCCTTTTTCCAGTGCGTCGGCCTGCAACGTGGGGGCGACGGCATGTTTGG
AGGTCATCGGCCGGTCCTCAACGCAGCAGCAACGATGGATCGGAGCGGACCACACTGCGT
ACCGCCATGATGCTCGACAGCATGGCCATCACCGCGACCAGCGCCACGCAGCCGATGATG
ACCATCGGCGTCAGCTGCACCGGCACGCGCTGGGACTGTGCGATCAACAGCACGACGGTA
CTGAACGCCGCCGCCAGCAACATGCCCACGCCACCGATCAGCAATGCCTGCTCGAATACC
ACCCGTGCCAGCGCGTAGCGACCTGCGCCGAGCGCGTTGAGCGTGGCGTACTCGCGCACC
GAACCAGCCACCACCGAGGCGAACGACTGGTTGGTGATCACCGCGCCGACGAAGCAGACG
ATGACGGCCATGAACAGCACCGCGATGCCGGCGCCGGTGTCGAACAACCAGTACTGCTGC
GAACGGCTGGCGAACGCCGGCGCGGTCCAGAACTCGACCGGCGTGGCTTGGCCCATCGAC
GCAGCGAGGCGGTCGCGCACGCGGTCGGCCAGGTCCGGCGAGCGCAGGCCCGCCACGAAA
TAGGTACTACCCTCGTGCGGATCGGTACCGGCGATGGCACGCGCGGTATCCAGCGAGGCC
AGCACGTTGACGCCACCGAGGCCACGCAGGCCGGGTTGCGCGGCGACCACGCGCACCGCC
TTGCCATTGATCCATGCACGGTTGCTCTGCAGGTCCACGCCCAGCGTATCCAGGTCGGCG
CTGTCGACGATCACCGCCCCCGGCTCGCGCAGCTGCGCGCGCAGGTCGGCAGGCAGGATG
CGCGCGAACATCATTGCGTCATCGCCGGTGGAGATGCCGGACAGGTACACCGACACGTTG
CCGGTACCCTGCGCGCCCGAGCGCCATTCGCCATCGACCCACTCGTAGGATTCGACGCGG
GTGACATCCGGGTCCATGCGCAGGTGGCTTTCGACGTCGGCGCTGATCGCATGGCCGTAG
TTGACGCTCTGGGTGCCGGGGAAGCCGGCCCAGATGTCGGCCGAGGACGCTTTCACGTAG
ATCGCAGCGGTACCGAAGATGCCCAGCACCAGTGCCGCCTGCACGATCAACAGCACACCG
GCGAAGCACATCGCCAGCACCACCGGCAGGAACCGGCGCCACTCATAGGCCAGGGTCTTG
CGGGCCAGCGCGATCATTGCGAGTCGCCCTCACCCTCGACAGGCAACGGAGCACCACCGA
GGGCGCGGTAGAGCGACGCAAAGGCCAGCACGCGCGCACCCTGTGCACCGATCAGGTCGG
CCTGCGCGGCGAGTGCCGCACGCTGCCCGTCAAGCCCGTCGAATTCGCTGGACAGCCCCA
ACTGCACCTGCCGCGCCTGCCGCTTGACCTGTTGCCCGGCGGCATCATCGGCCGCGCGCA
GCGACTGGATGCTGCTGTCCTGGCGCGCCAGGCTGCCGAGCGCGCCTTCCACTTCGCTCA
CGCCTTCCAGCACCGCCTTGCGGTAACCCAGCAAGGCGGCATCCAGCTGCTTTTCATCGG
CATGGAAGCGTGCGCGGCGCTGGCCCCAGTCCCACAGCGGAATATCGATGTACGGGCCGA
TGGACGGGCTCGAATCGGAATTGGAGCGGGCGTTCTGGGTGAGGTTGTAGGCGTACAGGA
TGGAGCCACCGAGGCTGACACGCGGATACATCGCGGCGCGTGCCGAACCCTTGCTGGCAG
CAGCCTGCATCACCTCCGATTCGGCCAGCAGGATCTGCGGCCGATGGCGCAGCAGATCGG
CCGGGACCTGCTGCAGCGAGAACGCACCCAGCGTCGGCGGCGTGCGATAGGCACGCCAAG
CCGGGTCCGGGCCATCGCGTCCCAGCAGCAAAGCCAACGCACGGGCAGCGTTGTCCGCGT
TTTCCCGTGCCTGCGCCGTGGCCGCGCGGGTGGCGGCCTGGCGTGCACGCAGGCGATCAA
GTTCGCCGGGCTCATCAAGGCGCAGGCGCTGGCGTACCAGGGCCAACTGTTCGCCGCGAT
CGTCCACCGCCTGCTGGCGGGCCAACAGGTCCTGCTGGGCCTGCGCCACGGTCAGATCCA
GATAGCTGCGCACCACGTCGGCGATCACCGCGACCTGCGCGGCACCACGCAGCGCCTCGG
CATTGCCGGCCGACGCCTGTGCACTCAACTGCGCGCTCTCGGCGGCGCCGAACAGGCCCA
GGTCCCAGATCGCTTCGATACCCGCGTGGAAGTAGGTGTCGACCGCAGCGGCATCCTGCA
CCTGCTTGGCGCTGGCCGTGATTTCCGGCAGGAAGCGCGAATCGGACGTGCCGGCGACAA
TCCGCACGGCCTGCAGGCGCAGCGTGGCCTGCTGCAGGTCGAGGTTGCCGGCGATGGCCT
GATCGACCAGTCCATCCAGCGCTGGGTCGGACAACACTTTCCACCACTGTTTGGCGTCCA
CCGCCACGCCTTGGCCCTGCGGCACCTGGGTCCAGGTGCTGGGCGTGCGATCAGGCAGAT
CCGGAACCGGCACCGACATGCAGCCCGCCAATGCGAGACTTGCGAGCAGCGCGCCGGGTC
GCAGCACTGCCTGCAGGGAGAGTCCGCGCCCCGTCCTGGGCACTGCCACTGAAGTGATAC
GCCTGACCACCAGCCCGCCAACGTGTAGAAGGAGCATGAAGGCTACCGTGCGATTGTGGA
GCGAACATGGAGAAATGGTCCGAAAAAGGTCACAGCACCCGTGCGGTTCAGGCAACGCCG
GCGCAGGCCTTTCGCCAGCCTTTCAGTGCCTGCAGCAGGCGGAACACTGGTGCGGATTCC
AGGTCATTGCGTCTGTTGCAGCCCCTCGTGCCAGGTGCTTCCGATCGTCCCCACGATCGC
TGCGCCCCCCGTCATGCCGATTGCGACACCAATGTCGGAATCGCCCCCAGCTGCAGACTT
ACCACGCCCACCATGAAAATGTCGTGGCCCGCCTGTAGCGACCCGCCTGGCCAACGTCAT
GACAAACGAAAAACGCCCCCTTGCGGGAGCGTTTTTCTGATTCTGGAGCGGGAAACGAGA
CTCGAACTCGCGACCTCAACCTTGGCAAGGTTGCGCTCTACCAACTGAGCTATTCCCGCA
GATTCCGTTCGACCTGCGTCGAAGGAGCGCTATTGTGTCGATATTGCTGCACGGCGTCAA
CAGGAATTTTCACGTGAACCGAAGGACGGCGTTCAGGCGCCCCTGCCTGCTCGCTTTACG
TGCGCAGGCCACGGCGGTGGAAGTAGACCTGCTCGGCGATGCGCCGCGTGGCCCCCGTGT
GCAGCAGTGCGTTGAGCGGCCAGTCGGCCTGCAGATGGTCCATCGCCCAGCGCAGCAGGC
GCTTGCCATGGAATGCCGGCGCCACCTGCCGCGCCACCCGTTCCGCTTCCGGCCCTTGCC
CACGCAGATGGCGGGAAATCGCCTCGCCGACCGCCCAGCCGTGCCGCCACGAGGAGTGGA
TGCCGCCGGCGGACAGCGGCGAGACGATGCCTGCCGCGTCGCCGGTCAGGATCACGCGTT
GGCCGGTGAAGGGCCCATCCGGCCGGCCGCACGGGACCAAGCCGGCGCGGGTGGCCGAGG
GACGCGCCGAAGGCGGAATGCCGACCACATTGCGCACGTGGTCGAGGAAGCCATCGATAT
CCGGCGGCCGTACCTGTTGCGGGTCATGACGCAGCGCCAATCCCACCTGCAGCCCGGTCG
GATTCTGCGCGACCCAGCCGATGTAGCCCGGTGCGTAGCGCTTGCTGACGAAGCAATGCA
GTGCATCGCCCTGCGACACCTGCAGGCCGGCGAACTCACGCTCGACGCCGTAGAGGCTGT
CACGCACCTGGCCAAGCCCGGTGCGTTGTGCCACGCGTGAGCGTGCGCCGTCAGCGCCAA
CCAGATAGGCGCATCGCCCTGCCCCATCCACCTGCCAGCCGTCACCACTGCGATGGGCGT
CGGTAAAGGACTGCTGCAGGCGCAGGTCGACGCCGTTCGCATGCAGCTCGCTGGCCAGCC
AGCGCATCAGGTTCGGCGTATCGGTGGTGAGGAAGTAATAGCCCGGTGCGGCCAGCAACA
CGCTGCGAAGGTTCGGCGCATACAGGCGCACGTTTGCGACCCGGTCCACCAGATGTTCGG
GCATGCGCCCCAACCAGGTCTCCTCCATCGCTTCTTTCACCACGATACCGGTGGTGTGCA
GGCGCTCGCCGGGGTCGACCTTGCGTTCCAGCACGCAGACGCGCAGACCGTACTGCGCGG
CGGCCAAGGCGCAGGCGGCACCGGCGAAACTGGCGCCGACGATGACCACATCGTGGTCGT
AAGCAGAGGATTGATGAGGCATCGCGGCATCGCCGGGCTGGAACGGAGATACAGCTTCGC
GAGCACGCGTGGTGAGGCGATGGGGTGGCGGTGAAGCAGGGATGAAGTGCCCTGCACACA
AACGAAAAAACGCTCCCTTCCGGGAGCGTTCTTCTTGAATCTGGAGCGGGAAACGAGACT
CGAACTCGCGACCTCAACCTTGGCAAGGTTGCGCTCTACCAACTGAGCTATTCCCGCTTG
GGAGGCGAAATTCTACCTGTTCCAAGGATGGCGTCAAGCGGTTTTTCCGGGGCCTGCGAG
GCGCCTTGCACCGCGTATCCATGCATGGCGTGGATCTACCACGGCATCCCCGCAAACCGA
TGGATCCGCACCATCCGTGGACGCAGCATTTCCAGTAGGTCCACGCCATGCGGGGATAGG
CGCATCGATGGGGTCAGAGCCCTTTCCTTCGGAAAGGGATCCGACCCCGGGGCTCAGACC
CCGGGCTCAGTTGCCCAGCTTCTTCTGCCGCGCACGCTCGCGCGCAGCGCGCTCATCGTC
GCGCAGGCTCGGCCAGGCGGCGTGCAGGTACTGCAGGCCCGACCACAGGGTCAGCACGGC
GGCAATGGCCAGAGTCCAGTCGCCGATATGGAACACCGGCCAGCCCATCCAGATGTCTTC
CACCGGCACGTTCGGGGCCACCGAATACAGCAGGCACAACAGCGCGACCATCTGCGCGGT
GGTCTTGACCTTGCCGATCATCGCCACGCGCACCTTCGCGCGCTGGCCCAGCTCGGCCAT
CCATTCGCGCAGCGCCGACACCGCGATCTCGCGGCCGACGATGACCGCCGCCCAGAACGC
CATCCACGGCGTCGGGTGACCCTGCACGATCAGGAACAGCGCCACCGCTACCATCAGCTT
GTCCGCGACCGGGTCGAGGAAGGCGCCAAAGGCCGACTCCAGCTGGTAACGGCGTGCGAT
CCAGCCATCGAGCCAGTCGGTGATCGCGGCCAGGCCGAAGATCGCCGCCGAAGCGAAGTT
GGTCCAGGTGTAGGGCAGGTAGAACACCAGCACCAGCACCGGGATCATCACGATCCGCAA
CAACGTCAGCCAGGTGGGCAGGGTCAACTTCATGCTTGCGTGCTTCTCTCTCTACTCGGC
CGCATCAGGCGTGGCCAACCCGTGCAGGTTAGCGTAGATACGTGCCGCGAGGGCGTCATT
GATGCCTTCCACCTTGGCGATTTCCGCTTCGCCAGCGGCTTTCAGGCCCACCAGACCGCC
GAAATGCTTGAGCAGGCTGGCGCGGCGGCGCGGCCCGATGCCGGGGATATCCTCCAGCTT
GCTGGTCATCCGCGCCTTCTGGCGGCGCCCCCTGTGGCCGGTGATGGCGAAGCGATGCGC
CTCGTCGCGCACCTGCTGGATGAACTGCAGCGCCGGGCTGGCCGCGCCCGGGCGCAGCTC
GCGGCCATCGGGCATCACCAGCGCTTCGTGGCCGGCACGGCGCTCCACGCCCTTGGCCAC
GCCCACCAGCAGCACGCCTTCCACGCCCAGATCGGCCAGTGCGGCCTGGGCCTGCGACAG
CTGGCCGGCGCCACCGTCGATCAGCAGCACGTCCGGCAGCACGCCCTGCTCTTCCACTGC
GCGGCGGAAACGGCGGTCGATGGCCTGGCGCATGGCGGCGTAGTCGTCGCCCGGCTCGAT
GCCGCTGATGTTGAAGCGGCGGTACTGCGCGCGCACCGGGCCGGCGGCGTCGAACACCAC
GCACGAGGCTACGGTGGCCTCGCCCAGGGTGTGGCTGATATCAAAACACTCGACACGCTT
GACCGGCTCGGCCAGGCCCAGCATCTCGCGCAGCGCATCGCTGCGCGCGTGCTGCGCATT
GCGGCTGTTGAGTTCGGTGGCCAGGGTCAGCTGCGCGTTGCGGCTGGCCAGTTCCACATA
GCCGGCGCGCTCGCCGCGCACGTTCCACTTCAGCTGCACCTTGCGCTCGGCCGAGGCCGA
CAGCGCGGCGACAAGGAGGTCGGCATCGGGAATCTCGCGATCCAGCAGGATTTCGCGCGG
TGGCTCGAATTCGATGTAGTACTGCGAAACGAAGGCCGCCAGCACTTCCTCCGGGCTTTC
CTCGCCATTGGTGCGCGGGAAGAACGGGCGGGTACCGAGGTTGCGGCCATCACGGAAGGC
CAGCAGCAGCACGCAGGCCTGCGAGCCCTGCATGGCCACGGCCAGCACATCGAGGTCCGC
GGCGCGGCCATCCACGTACTGGCGGGTCTGCATGCTGCGCAGCGAGGAGATCAGGTCGCG
CAGGCGCGCGGCCTGCTCGAACTCCAGCGCCTCGCTGGCGGCCTGCATCTGCTCGCCCAG
TTCGCGGGTCAGCTCGTCACTCTTGCCTTCCAGGAACAGGGCGGCGCGGCGCACCGACTC
GGCGTACTCCGGCGCCGGGACCAGCTCCACGCAGGGCGCGCTGCAACGCCCGATCTGGTA
TTGCAGGCACGGTCGCGAACGGTTGCGGAACACGCTGTCCTCGCAGCTGCGCAGCTTGAA
CAGCTTGTGCATCAGGTTCAGCGTCTCGCGCACGGCGGTGACGCCGGGATACGGCCCGAA
GTAGCGCCCGGGAATGGCACGCGGGCCACGATGCAGTGCGATGCGCGGCCAGTCCTCGCG
GGTCAGCAGCACATGCGGGTAGGTCTTGTCGTCACGCAGCGAGACGTTGTAACGCGGCGA
CAGCGACTTGATCAACTGGTTTTCCAGCAGCAACGCCTCGGCTTCCGAGCGCGTCACGGT
CACGTCCATGCGCGTGATCTGCGAGATCATCGACATGATCCGCGCGTTCTTCGGGCTGCC
GTTGAAATAGCTGCCGACACGGTTGCGCAGCGCGCGCGCCTTGCCCACGTACAGCAGGGT
GTCGTCGGCGGCGTACATGCGGTACACGCCAGGGGCGGTGCTGAGCTGGGCCGCGAAGGC
CTTGCCGTCGAAGGCCGGGGCGGGAACGTCGGTCATTCGCTGATCGGGACTTCGCTGAGC
ACGCCGCTGTCGGGGTCGAATCGCAGCACGGCATGGGCGTCAGTCTCGGCGATCCACACC
GCACCGGCGCCCACCGCCAATCCGGCCGGGCCATGCAGGCGGCGCGGCAGCGGCTGGGTG
GTCAGTTCACCGCCGCCCAGGCGCAGCGTGCGCAGGCGACCGTTGCCGGTATCGGCAATC
CACAGCAGCGGAGCGTCCGCGCTCAATGCGATCGCCTGCGGATACTGCAGGCTGGCCTGC
GCACGCGGGCCGTCTTCGCTGCCGAAGCGCCAGGGCCCCTGCCCGACCAGCGTCTGCACC
AGGTCGCCGCGCAGTTGCAGTGCACGGATCGAGGATCCCAAGGCGTCGGCGACGTACAAC
ACCTGCTGCACCACGGCCAGCGCAGTCGGTTGGGCAAAGGCAGCCAGGTGGCCGCTGCCG
TCACGCTCGTCGATGGAACCACTGCCGGCGCGCCATTGCAGGCTGCGCTGGCCCAGGTGG
TAGCTCCAGATGCGGTTGTCGCCGGCCATCGCGATGTGCAGCTGGTTGTCGGCGATGGCC
AGGCCGACAGGATGGTCCAGCGAGACCTGCCGCGCCTGCGCCACCGGACCTTCCATCGGC
GCACCGGGACGTCCGTTGCCACACAGCGTGTCGACGATGCCGGTCAGCAGGTTGATGCGG
CGCACCGCATGGTTGCCGGTGTCGGCGACGTACAGCGAATCGCGCTCCAGCACCAGCGCC
TGCGGGCGGTGGAACGCCGCTTCGGCCAGGTTGCCGTCCATGAAATCGGCGGTACCGAGG
CCGAACTGGCGCAGGATGCGGCCGCCATGGCTGCATTCGAGAATGCGGTGGTGGCCACTG
TCGGCGATGTACAGGCGTTCGGTGCTGACCGCCAGGCCCAGCGGGAACCGCAGCGCCTGG
CGTGGTTCCGGATGCAGTTCGCTGCCGCCGCGCGGCGGCGCCGAAGGCGCGCCCTGGCAC
AGCGTGTTCAGGGCGCGCTCCAGTTCACCGGGTGCTCCCTGCCCGACCAGCCGCTGCTGC
TCGCGGCCCTGCGCGTCCAGCAGCACCACGGTCGGCCAGGCGGTAACGCCGAAGCGGCGC
CAGCCATCCCAATCGGCATCGAGCAGTACGGGCATGGCCAGGCCCTGGCGGCGCAGCAGC
TTCAGTGCGGCACTGGCGTCGCGCTCGAAATCGAAGCGCGGCACCTGCAGCACCAGCGGC
TGCAGCTTGCCGGGGTGGCGCGACAGCCATTGGCCGAACTCGGCCAGGCGTTGCGCACTC
CAGGCGGAGGCCGCATTGACGAACAGCAGCGCGACCGGCCGGCCGCGCAGTTCGGTCAGG
GTGCAAGGAGTGGCATTGAGCCAGGTGGCGAACTCGGGCAGGTCCGGGACGGGCTGGACG
TTCATGACCCGATTATGCCGGAGTCGGCGTCATGCAACAGTCGTGCCACCGCACGTTTTG
CAGCATCGTCGACCAGCGACCAGACCTGTTCGAAATGATCGCTGCCGCCGGTGTAGGGGT
CGGGGATGGCTACCCGCCCCTGAACGCCCGACCAGGGCAGGTACAACGCCAGCCGTTCAC
GCTGGGCCGCCGACGCCAGGCGCCCGGCATCACGCAGGTTGGCCTCGTCGGCACACAGGA
TCCAGTCGAAACGGTCGAAATCCACGTCCTGCAGCTGGCGTGCGCGCAGGCCGCCGATGT
CCACGCCGTGCCCGGCCGCGCAGGCGATCGCGCGGCGGTCCGGCGGCTCGCCCACGTGCC
AGTCGCCGGTGCCAGCCGAATCAACCTGCACCCGCCCGGCCAGCGGCGAGGCATCCAGGC
GTGCGCGCAGCGCGCCTTCGGCCATCGGCGAACGGCAGATGTTGCCGAGGCAGACGAGCA
GCAGCCTCATCGCGCGGTCGTCGCCTGCAGCAACGCCTCGGCCCGTTCCAGGTCCTCGGG
CGTGTCGATGCCCGGCGGGAACGGTTCGGGCGAGATCGCCACGCTGATCGGGTAGCCTGC
CTCCAGCACGCGCAGCTGCTCCAGCGATTCGACCTGCTCCAGCTGGCCCGGCGGCATCGC
CGCGAACTGCTGCAGGAAGCCGGCGCGATAGCCGTAGATGCCGATGTGGCGCAACCAGTG
GTGGCCGTCCGGCAGCGTGTCGCGGCTGCGTGCGAAGCCGTCGCGGTGCCAGGCGATCGG
CGCGCGGCTGAAGTACATCGCCTCGTTGCGCACGTTGCGCACCAGCTTCACCACGTTCGG
GTCGAACAGGGTGTGCGCGTCCTCGACGGTCGTGGCGAGAGTCGACATCGTCGCAGTGCC
TGCGACCAGCGCATCGGCCACCGCACGGATACCGGCCGCCGGTGCGAACGGTTCGTCGCC
CTGCAGGTTGACCACCACCGTGTCATCGGCCCAGCCGGCAATGCGTGCGCATTCGGCCAG
GCGATCAGTGCCGGAGGCGTGCGTGGTCGCGGTCATCGCCACCTTCACTTCGGCCAGCCC
GGACAGCGCATCGGCAATGCGCTGATCGTCGGTCGCTACCCAGACTTCACGGGCACCGGC
CTGCAGCGCGCGGCGCGCCACATGCAGCACCAGCGGCTCGCCGCCCAGCGGGCGCAACGG
CTTGCCCGGCAGCCGCGAGGCGGCATAGCGGGCCGGAATGGCGACGACGAATTCAGTCAT
GCAGGCGGTACTCGGCAGGCTCGTTACAACGGGAATGCGGGCAGCAGCGCGTGAATGCAA
GCGCCGCCGCGCCACTCAGTTCGGCCGCAGCTTGTCCAGGCGATCGGTCAGCGCCACCCA
GAACGCCGCGGGCAGCTCGGCGCGCAACGGAACCGCGTAGTGCCAGTCGTTGCCGAACGC
ACGGCATTTCACCGCGTCCTTCTCGGTCATCAATACCGGCAGCTGGCTGCCGAAGGACAG
GTCCTGCGGCTGGTAGGCCTGGTGGTCGGCGAACGCATGCGGCACCACGCCGATCCCGCG
CGCGCGCAACATGTCGAAGAAGCGCTGGGGATGGGCAATGCCGGCCACCGCATGCACGCG
CTGGCCCTTGAAGTACGCCAGCGGGCGAGCGCGGCCACCGGCCAGCGGCTGTGCACTGTC
GATGTGCAGCGCCATCGGCCACTGGCCGAAGCCACAGGCCTGCGCTGCGGTTTCCTCATC
GGCCTGGCCGAGGTTGACCACCCGGAAATCGCATTCGCTGGCGCGGCTGACCGGCTCGCG
CAACGGCCCGGCCGGAATCATCCGGCCATTGCCATAGCGACGCTGCGCATCGACCACTTC
GATCTCGATGTCGCGCGCCAGGCGGTAGTGCTGCAGGCCATCGTCGCAGACGATCACATC
GCAGCCGGCCTCGACCAGCGCCTTGCCGGCGGCGACACGGTCGCGGTCCACGCGCACCGG
CACACCGGTCTTCCAGGCGATCAGCACCGGCTCGTCACCGCCCTTGGCAGTTGGCGTGTC
GGCCTGCACCCACAGCGGCTTGTCGGCGTCTTCGCGACCATAACCACGGCTGGCCACGCC
CGGCTTCCAGCCGGCCGCGCGCAGGCGCTCGACCAGGGCAATGGTCAGCGGCGTCTTGCC
GGTACCACCGGCGGTGATGTTGCCGACCACGATGACCGGCACCGGCAGCGAGTGGCGCTT
GCGCCAGCCACGCCGATAGGCGCGCCGGCGCAGCGCGGTGACACCTGCGTACAGCGGCGC
CAGCAGGCGCATCGTCCACGGAACGGGGCTGCCGTCGTACCAGTACGCCGGGGTCTGGGT
ACCCTTGCCGGCCATCAGTCCTGCCTTTCGCGGAACTGCATGCTGTGCAGATGCTGGTAA
AGGCCGCCCAGTTCGAGCAGCTCCTTGTGGGTGCCACGTTCAACGATGCGGCCATGGTCC
ATCACCAGCACCTGGTCGGCATGCTCGATGGTCGACAGGCGGTGCGCGATGACCAGCGTG
GTGCGTTCCGGCATCAGGCGCTGCAGCGCATCCTGCACCAGGCGCTCGGATTCGTTGTCC
AGCGCCGCAGTGGCTTCGTCGAGGATCAGGATCGGCGCGTCGCGCAGGATCGCGCGGGCA
ATCGCCAGGCGCTGGCGCTGGCCACCGGACAGCAGCGCGCCATTCTCGCCGACCGGGGTC
TGCAGCTGCTGCGGCATGCGTGCGATGAACTCCCAGGCATTGGCCGCTTCGGCCGCCGCA
CGGATCTGCTCATCGGTCGCCTCCATGCCGTAGGCGATGTTGGCCGCGATGGTGTCATCG
AACAGCATCACCTTCTGCCCGACGATCGCCACCTGCCGGCGCAGGTCGGCCAGCGGATAG
TCATCCAGGGCCACGCCATCGAGGGTGATGACGCCGCCACTGGGCTCGTAGAAGCGCGGA
ACCAGCCGGATCAGGCTGGTCTTGCCGCTGCCGGAACGGCCGACGATGGCCGTCACCGTG
CCCGGCCTGGCAACGAAACTGATGTCGTCCAGGGCAATGCCGCTGTCTTCGCGGTAGCGC
AGCATGACGTGGTCGAACGCCAGTTCGCCGCGCACGCGCTGCACTCGGTGCTGGCCCTCA
TCACGCTCCACCGGCATGTCGAGGATGCCGAACAGGCGCTCGGCGGCGGAGACGCCGCGC
GAAATCGAGGTCTGTACGCTGGTCAGTCGGCGCAGCGAGGGAATGATGGCCATCATCGAG
GTCATCAGGCCCATGAACTGGCCGGCATTGAGGCGGCCGGCCAGGGCTTCGCGGGTCGAC
ACCCAGACAATCACCGCCAGCGCCAGTGCGGCCAGGAACTGCACCACGCTGGACGCGGCG
GCGCGGGTGACCTCGACCTTCATGTTCAGCGCCAGCATGCGGTTGGCCAGGCGCGAGTAG
CGCGAGATCTCATGCTGCTGGGTGCCGTGCACCTTCACTTCCTGCTGCGCGGCCAGCGAC
TGCTCGGCAGTCTGCGCCATCGTGCCCATGCCGTCCTGGATGCCGCGGCTGATGCGACGG
TAGCGCTTGCCCACGTAGGACACGATGCCGCCGATCAGCGGCACCACCAGCAGCATCGCC
AGGGTCACCTTGACGCTCATCTGCAGCATCACCGCCAGCATCGCGATGATGGTGAGGGTA
TCGGCGACCACGGTCTTCAGCGCGTCGGCACTGGCCTGGGTGACCTGTTCCGTATCGAAG
TTGAGGCGGCTGACCATTACCGGCGTCGCTTCGGTATCGAAGTGCGACGACGGCAGGTGC
AGGTACTTCTGCAGCACCTGCTCACGCAGGTCGCGGACCACGCTGCGGCCGGTCTTGGCC
AGCGTGTAGTCGCTGACCCAGGTGGCCAGGCTGCGCATCAGGAACAGGCCGAGGATGGTC
AGCGGCAGCACCACGGCCGCGCGCGGCTGCGGATCGACGAAACCTTCGTTGACCAGCGGC
TCCATCAGCTTGGTGAAGTGGTAGCCGGCGAGGGCTTCGACCACCATGGCGATGACCGCG
CCCACCATGAACACCCAGTAGGTGCGGGTGTAGCCCAGCAGACGTTTGTAGATCGGCCAC
ACCGGCGCGTGATGGGAACTCATGGACGCACCTCTGGCGCAGTTGCAATGGCGATACGAC
GGAAACCGAGCTGACCGAGCGCGTCCTGCGCAGTCACCACGGCCTGGTAGGGAGTACGCG
CGTCGGCGCGCAGCAGCACGGGCTGGCTGCGATCACTGCCGGCGACGGCGGCGATGGTCT
GCTTGACGGACTCGACATCGCTGCGCAGCACTTCCTGGTCATTGATGAAATAACGGCCTT
CGGCGTTGATCAGCACGCTGAGCGAACGCGGCGGCTCGTTGTTGGGCTGCTGGCTGGCGG
TGGGCAGCTGCACCTGCAACGTCGAGCGCGCATCGAAGGTGGTGGTGACCACGAAGAAGA
TGATCAGCACCAGGATGACGTCGATCAGCGGGACCAGATCGATATGCGGCTCATCCTGGG
ATCGGTCATTGCCGATACGCATCGATCAGGCCTTCGCCGCAGCGGCGTTGGCCGGGCGCG
CCGACGGGGACGGGTTCATCACCCCCGGGCGGCCGTCGAGCGTATCCAGCAGGGCGCTGG
CCTCCTGTTCCATCTCCACCACGTAGCCGTGGATGCGGCCCTTGAAGTAGCGATGGAACA
TCAGTGCCGGGATGGCCACGATCATGCCGGTGGCGGTGCACACCAGGGCCTTGCCGATGC
CACCGGCCAGCTGGTTCACATCACCCACGCCATGGTCGAGGATGCCCAGGAACATCTGGA
TCATGCCGATCACGGTGCCGAGCAGGCCCAGCAGCGGGCCGGCCGAAGCGATGGTGCCCA
GCGCGTTGAGGAACCGCTCCATGCGGTGCACCAGGTGACGGCCGGTATCCTCGATGCGCT
CGCGGATCTGGTCGCGCGGGCGGTTGCGGGCTTCCAGCGCGGCCGCCAGCAGCGCGCCCA
ACGGCGAGTTGGCACGCAGGGTCTGCAGGTGCGCCGGGTCAAGCTTGCCGCGCGCGGCCC
AGTTGCGCACTTCCTGGCCGAGGCCGGGCGGCAGCACCTCCGTTCGCCGCAGGGACCAGA
AACGCTCCAGGATGATCGCCAAAGCCAGTACGCCCAACAGCAGCAGCGGCACCATCGGCC
AGCCACCGGCCTTGACCAGTTCCCACACGTTTCAACCCTCCGGCCCAACGGCCGCTTGTT
CGATCGGCGATAGGATAGCAGCCGACCGCGCCCGCCCAGCGGCATCCCACCACCGGGATG
CATGGATGCGCTGTTCACGCAGCTGCAGCCCTTGTGCACCAAGCCATACGCGGATCGCCC
CGGACTCCGCAGTGGACACCACCTCGGCGCCCTGCGCCTGCCAGCGCCGGACCACGTCCT
TGCGCGGGTGGCCGAAACGGTTCTGGTGGCCGGCCGAGACCAATGCCAGCCGGGCTGACA
CCGCCGCCACCCAGGGCGCGCTGGAGCTGCCGCCACTGCCATGGTGCGGCACCAGCACCA
CATCCGCCTTCAGCGCCGCCGCAGACGCCCGCAACAGCGCCTGTTCGGCCGGACGGCCGA
TGTCCCCCGGCAACAGGACCACGCCATGGGCACCGGCCACGCGCAGCACGCAGCTGTCTT
CGTTTTCGGCCCGCTGGCTGCCGGCATCCGGGTGCAGCACCTGGAAATCGACGCCATCCC
AGTGCCAGCGCAGGCCGCGCTGGCAACGGCCGGCCCCGGCGATCGTACTTCCCGGCGGCG
CCAGCAATGGCAGCCCCGGCAGCTGAAGACGCAGGCTCGGCAGGTTGCCGGCATGATCGA
GATCGTCGTGGCTGAGCAGCACCCGCTCGGGCGGCGCCTGGCCCAGGGCCCGCAGTGACG
GAACCAGGACCCGCTCGCTGCCCTCGCCCCCGTTCGGCGGCCCCACGTCGTACCAGAGGG
CATGCCGCGCAGTACGCAGCAACACCGCCGTGCCCTGGCCGACGTCATGCACCAGCAGCT
CCAGCTCCCCCTCGGCCGGGCGCTCACGCGCCGGCCACAGCAGCGGCAGGCACAGCAGCA
GGCCAGCCAGCCAGCCCCCGGCCCCCCGTGGCAGCAGCCACCAGAACACCCCCAGCAGCG
CCGCCGGCACCGCCCAGGCCGGCGCCTCGGCCAGCCACCACATCGCCTGCGGGTGCGCCG
CCAGTGGCTGCAGGGCCTGCCAGCTGATCTCGAACAGCCACGCCGCCGCGCGCCACGCCC
AGCACCCAGCACCGTCGTGCAGCGCCTGCAGGGCGGTGCCCAGCAGCGACAGGGGCACCA
CCAGCAATGTCCACCACGGGATGACCGGCAGGTTCACCAGCGGCCCCAGCCAGGCGGTGC
CACCGAACAAGGCGATGCCCAGCGGCAACAGGCCGACGCTGGCCACCCCTTGTGCGGCCA
GGAACCCGCGCAGGTTGGCGGCCACCCCGCGCGGACGTCCCTGCGGCAAGCACCACACCA
GCCACAGTACGCCGCCGAAGCTGAGCCAGAAGCCCGCTGACAGCACCGACAGGGGCGCCG
GCAGCAGCAGCGCCAGCGCCGCCAGCGCAAGCCCCTGCACGAGACCGAGCGGGCGCCGCC
CGCTGCGCGCCAGGGCCACCAGCCCGATCATCAGTGCCGTGCGCACGGTCGGCAATTCAC
CACCGGCCAGCACCGCATAGCCCGCTGCGGACAGCGCCGCGGCGCAGGCCGCCGCCTGTG
GACGTGGCCAATGCCGGGCCAGCAGGGGGCACAGCCACCACAGCCCTCGGCACAGCAACG
CCCCCAGCCCCGCCACCACCCCGACATGAAATCCGGAAATGGCCACCAGATGGGTCAGCC
CCAGCGCCCGCAGCTGATCCCAATCGGTGTCGGACAGGCCACGCGTGTCGCCCAGGGCGA
GCGCCTGCACGAAACGGGCGGCCGGATGGGCCACTTGCATCGCGATGGCGGCGCTGGTGC
GCTCACGCCATGCAGGCAGGCCATGTCCGGCCTGCAGCTCACGCGCGCTGGCCGGCGCCC
TCACCGTTCCAGTGCCGGCTACGCCACGCAGCAGCGCATGACGCTCACTGTCAAAACCCC
CGGGATTGATCCGCGAGCGAGGGGCCCGCACACGCAGCGCCAGCTGCCACTGCGCACCGG
CCAGGACCTGCCTGCGCCGCCCCTCGGCAGCGGCGCTGGACCTGCCTTGCCAGCCGTCGT
TCCAGGTGACCTGCAGGCGCTTGCCGCGCAGCGATGGCAGTTCGCGGCTCTCGCTGACCT
GCAGCAGGAAGCGGGTGTGCGCGGCCCGATGATCCGGCAGATCGATGACCCGGCCACTGA
CCACTACATCCCGAGCCGGTTGGCCCGGTGGCAGCTGGTCCTGCATTGCCCAGTGCCCGT
GCATCGACGTCCATCCGGCACCGAGCAGCATGACCGCCGGCAGGCGCCCCCGCCATCGCA
GGCCCCACCCGGCCATGCCAAGCACGATCATCACCGTGCAGACCCACAGCGGCGGCAGCT
GCGACAGCTGCACGCAGCCCAACGCCCCCAGTGTGAGCGCCCCAGCGGTGCCACTGCCCA
GCAAGGGAGACGGGGAGCGCTCGATGGCCATGAGGCCAGCCTGCCGCTGCCGGCGGCAGG
TTGCCTATCGGGACTTGCCCCGCAAACGCGTCAGCGCCGCGCGCTGCCGCGATGGAAATT
GACCCGGAAGCTTGCGCCGCCGCCCGCGGCCTCACCGACACTGACCGAGCCGCCATGGTG
CTGCACGATCTCCTTCACCAGGTGCAGGCCAAGGCCACTGCCGCTGCCCGCCGCGCGCAG
GCGATGGAACGGCTCGAAGATCGCCTCGCGGTCGCCTACTGGAATGCCCGCGCCCTGGTC
GCTGACTTCCAGCAACCCGCGCGTGTCCAACCGCACACAGATGGTGCCACGGCCACCACC
ATGCACGATCGCGTTGTGTACCAGATTGGCAATCACCCGCCCCAGCGCCAGGCTGTCACC
GTGGATCCACACCGGCGCTTCCGGCGCGTCCACTTCGAATCCATAGCCGGCGCCCACCAC
CAACGGCGCCAGGTCCGCGGCTGCCTCACGCACCAGCAGGGCCAGGTCCAGCCGCTGCAA
TGCGCCGACATTGCGGTCAAGCCGCTGCAGATCAAGCAGGTGCTCGGCAACATTGCCCAG
CCGCGCCACGTCGGTCAGCAACTGCGATTTCAGCTCGCCCTGCGGCAGCTGCGACAGGCG
CGCCTGCACCACGGCGATCGGCACGCGCAGCTCGTGCGCTGCGTCGGCAAGGAACTTGTC
GCGCGCGGCGTAGCCCTGCTGCACCTTGTCGATGGCATCGTTGAACGCTTCCACCAGCGG
CGCCACTTCCGTGGAGACCAGCCGCGCATCCAGCCGCGCACCGGGCTGGCCGATGTCCAG
CTCCTTGGCCTGCTGCGCGGAACGGCGCACACCGCGCATGGCACGGTGGATCACGGTCGG
CATCACCAGCAGGGTGACCACGATCAGTGGCAGGAAGAACCACAGGCCGATCAGGCGCAG
CACCATCAGCGCACCGTCCAGCAGCCCGCCCTTGGGTGCTCCACCGACCATCACGGTGAT
GCGGCGCCCATCCTCGTTGCGGATCATCACCCGCGCCACGTCCAGGTAGGGCGGTACCAG
CGAACCCAGCTCGGTGGCACCCACGGTCGGCAGCCGCGCGAGCATCGGCGCGTGGATCGC
GGGGATGGTGCCGCGCTCGAGCCACATGCCCTTGTCATCCACCGCGGCGAACCAGAGATT
TCCCCCGGCGTTGGCATCGAGCTTGTCCCAGCGCGCCTGGTCCAGCACCAGGCGGCCGTC
TTCGCTGTGCACCGCCTTGGCCACCGCCTCGGCAACGAACATGTCCATGCCCCAGGAGTC
CTTGTCACCCCAGGTCAGGATCAGCGCGACCACCGCGAACAGTACGGTGAAGGCCTGCGC
CAGGAACAGGCGCCAGGCCAGGCCAAGGGTGATCGAACGGATCGGACGGGCCATCTCAGG
CCTCCGCCAGCAGGTAGCCGACGCCCCGTATCACGTGGATCTCGACGCCGGCACCGGCCT
GCTGCAGTGCCTTGCGCAGCTTGGAGATGTGCGCGTCGAGCGCATTGGACTGGATCTCAT
CGTCGAAACCGTACACCGCAGCCTCCAACGCACTGCGGGTGACCGTGCGCCCCTGCCGCA
TCGCCAATGCCTGCAGCACCAGTACCTGCCGACGTGGCAGCGCCAGAGGCTGGCCCTCCA
CCTGCGCCTGCAGCGATTCGAAATCGAACTCGAGCCGCCCCAGCCGCAGGCTCGGTGTCA
CCATCGCCGAAGGCCTGCGCGATACCGCGCGGATGCGCGCCATCAGTTCCTCGATCGCCA
CCGGCTTGACCAGATAGTCGTCGGCACCGACGTCCAGGCCTTCGACCTTGTCCGACAGCG
TGCCCTTGGCGGTCAGCATGATCACCGCCAGGTTCGGCCGCAGCGCACGCGCCGTCGCGA
CGAATCCGGCGCCATCGCCATCGGGCAGCTGGCGATCGAGCAGCAGCAGCTGGTGCACCG
GTTCGCGCAACGCGAGCGCGGCCTCGGCCAGGCTGCCGACCACGTCGGCGACCACGCCCT
GCCGCTCCAGGCCCGATTGCAGGGCGCGGGACAGATCAGGATCGTCTTCGACCAGGAGGA
TGCGCATCAGGAACTCGTCTGCCGGAAACGCTGCCGATCATAGTGCCTGGCGCCAGGGTT
TTGCGCCCATGCGTGCCGATCACGCGGGCGCAATGTTCTGACAATGTTGCCCCCTCACCA
TGCGCAGCCATCCTCCGCAACGTGGCTGATCGATGCCGTCGCTGTCCCCGACCCTGCTGC
GCCCGCTGCTGTTCACCGCTGCCCTCGGCGTGCCGTTGCTCGCCCACGCTGCCGAGCAGA
ACCCGGGCGTACAGGCCGGCATCAGCGCTGGCGCGACCTCCGGTGCGTACGCGCACTACG
ACGTCAAACCGCTGGTGGTACCGGCCATTGCCTGGCAGGGCGAGCGCTTCTTCGCCAGCC
CCGGCTCGCTGGGCATGTACCTCTACAAGGGCCAGGGACTGCGCCTGTCGGCGGCGGTCA
CGCCCTACACGCTGCGCTTCAAGACCGACGACGTGAACGATGCTCAGCTGCGCCGCCTGC
ACAGCCGGCAGATGTCGGCCATGGCCGGCATCAACGGCGAGTACAGCGCCGACTGGGGCA
TGGTCGAGGCCAGCGTGATGCGCGAAGTGACCGGCCATGGCGGCGGTTTCGAGTCGCGCC
TGCATTACAGCTACCCGATCCAGGCGGGTCGCTTCACCTGGGTGCCGCGGGCGGGCGTGG
TGCACTCCAGTGCACGGCTGCTCGACTACTACTACGGCATCAGCGATGAAGAAGCCCTGC
GCTCGGGCCTTGCCGCCTACCGCCCCGGCAGCACCACGTCGCCGAGCCTGCAGATCACGG
TCAGCACGCCACTGGGCACCAAATGGCGCGCCACCGGCGTGGTGGCCAACCAGTGGTTCG
GTGATGCAGTGAAGGACAGCCCGATGGCACGACGTGGCACGCAGACGTCGGCCTTCGTTT
CCCTGATGCGCTCGTTCTGAGCGAGCGCCCCCCTACGGACAAGGACCCCCATGGCCTCCG
TCTCCTCCGCCACCGAAGCCCACGCGATCCTGCGCGCGCCCGACCTGGACAGCGCCGAGC
GCGTCTATCTGGGACTGATGCCCGACCTCGAACATGTGAATGCACTGGCACGCCGTGCAG
TGGGCCTGTCACGCGTTGCGGACGCGGCACGCGGCTATGCGTTGTCGATGACCCTGGTTG
GACTGCGCCTGCAGGAACTGGAGATGGGCGAGCCGACGGCCAGGGAACACCGCCAGGCAA
CCCTGCGCAGCCTGCGCCAGGCCTTCAGCGCCTGACGGCACATGCACGGACACTGCCGCC
GCACCCTTGCCGCGGCACCCGTATTCACTGCATCAGCAGCCAAGCCCACGCGGTAGCGTC
GCTCAGCGCAGCGTGGTCCACGCCAGCAGCGCGCACAGGATCGCCACCCAGATCACTGCC
TTGAACGTGCCTTCCAGCATGTTGCCGCCGAACAGGCGTTCCAGGAACGGATTGGGCCTG
GACACCGGGGCGTGATCGCTCATGCGGCAGCTCGCTGAAGTGACGGCGCGGTTGCGCGGT
AGCGCCGAGTCTACGCCTGCGCGTCCCGGATTCATCGCCGCCTGCCCGCCTTTGGCGGCG
CAATCCCCGTCTTCGTCGCAGGCCGGCTGCGGTGCCCGGCCGGCCATGCCAGCCTGCACG
CACTTTCCCGCTGGAGCACCGTGCCATGCCGATGCTTGCCCTGGTCCTGCTGTTCTCCAG
CCTGTTCGGCGACGGCAGCGGGCCCACCGAGGATGCCCTGCGCAGCCAGATCCTGCGCAC
CGAAGGACCGCAGGACACGCATGAAGCGCTGCCCCTGCAGCTCTATCACCTGCGCCAGGA
CCGCGTGCTGCGCCTGGGCAGCCAGCAACTGGCAGGCGACCATGGCGGCAGCCCGCACGC
TGCGCTGGCCCGGGCAGGTGTAGCGCAGCTGTGGGAACGCGTCGATGGCCACTGGCGGAT
CCAGCGTTCGATCACCATCACCCACTGATTTCACGCCACTGAACCTGCAGGAATGTGGCT
TCGCGGGAACGCCGGGGTCCTGCCCCTGGAAAGAAAAAAAGCCGGCCCCAGGGCCGGCTT
TCATCGTTTCCACCGCTTCACCGGCAACGCCGGGAACAGGTGGTGGGCGGTACAGGGTTC
GAACCTGTGACCCCTACCATGTCAAGGTAGTGCTCTACCGCTGAGCTAACCGCCCATCTT
GTTCTTGCCGCCCGAAGGCTGGCCTTGTTACGTAAAAACCCGGCGCCAGGGCCGGGCTTT
GCAGTTCACGAGAGCCCTTTTGCGAGGACTTCGTGGTGGGCGGTACAGGGTTCGAACCTG
TGACCCCTACCATGTCAAGGTAGTGCTCTACCGCTGAGCTAACCGCCCGTTTTGCTTCTG
CATTTCCGCGATTGCGTCGGTGCAGGCCGCGTATATTACGGATGCCGGCAGGGAAGCGCA
ACACTTTTGTGAAGATGATGCTGCACTGCCGCGTTCAGCCCAGGCTGGCTTCCTTCAGCT
GGCGGATCTGGTCACGCACGCGCGCGGCATCCTCGAATTCCAGATCCTTGGCGTGCTGGT
ACATCTGCTGTTCCAGCGCCTTGAGACGGACAGCCAGCTGCGCCGGCGACAGCGAACGAT
AGTCGGTCGCCTCTTCGGCCACGCCCGCCCGGCCCTTGCCCTTGCCCTTGCCCTTCTTGG
CTTCCTTCTCCGCGGCATCCGAACGCGCGCCCTCGAGGACGTCGACGATCGGGCGCGCCA
CCGAACGCGGCACGATGCCATGTTCTTCGTTGTACTCGACCTGCTTGGCGCGGCGGCGGT
CGGTTTCATCGATCGCCGCCTGCATCGAACGGGTGATCCGGTCGGCATACAGGATCGCCT
TGCCGCGCACGTTGCGCGCGGCGCGGCCGATGGTCTGGATCAGCGAGCCGGTGGAGCGCA
GGAAACCCTCCTTGTCGGCATCGAGGATCGCCACCAGCGATACCTCGGGCATGTCCAGGC
CTTCGCGCAGCAGGTTGATGCCGACCAGAACGTCGAACTTGCCCAGGCGCAGGTCGCGGA
TGATCTCCACACGCTCGACAGTGTCCACGTCCGAGTGCAGGTAACGCACGCGGATGCCAT
GCTCGGTGAGGTATTCAGTCAGGTTTTCAGCCATGCGCTTGGTCAGCGTGGTGACCAGCA
CGCGGTCGCCCGCCTTGATGCGTGCGTTGGCCTCGCTCATCAGGTCGTCGACCTGGGTAC
CCACCGGCCGGATCTCCACCACCGGGTCGATCAGGCCGGTCGGGCGCACCACCAGTTCGG
TGATCTCGTCTCCGGCCTCGCGGTATTCATACGGACCCGGCGTGGCCGACACGTAGATGC
TGCGCGGGCAACGCTCCTCCCATTCCTCGAAACGCAGCGGACGATTGTCCAGCGCGGACG
GCAGGCGGAAGCCGAACTCGACCAGGGTTTCCTTGCGCGAGCGATCGCCCTTGAACATGG
CGCCGATCTGCGGAATGGTCACATGCGATTCGTCGATGACCAGCAGCGCATCGGCCGGCA
GGTAGTCGAACAGGGTCGGCGGCGGCTCGCCGGCGGCCTTGCCGGTCAGGTGCCGGGAGT
AGTTCTCGATGCCGTTGCAGTAACCGACCTCGGCCATCATCTCCAGGTCGAACTGGGTGC
GCTGCGCCAAACGCTGCGCCTCCACCAGCTTGTTCTGCGCGTACAGCTGCTCCAGCCGCT
CCTTCAGCTCCACCTTGATCGTCTCGATCGCCGCCAGCACGCGTTCGCGCGTGGTCGCAT
AGTGGGTCTTCGGATACACGGTGAAGCGCTGCATGTTGCGCAGCGTCTCGCCGGTCAGCG
GATCGAACAGGGTGATCTTCTCGACCTCGCCATCGAACAGCTCGAGGCGCAGCGCTTCAC
TGTCCGACTCGGCCGGGAACACGTCGATCACTTCGCCGCGCACGCGGAAGGTGCCGCGCT
GCAGTTCGTACTCATTGCGCGTGTACTGCAGCTGGGTCAGGTGGTTGATCAGGTCGCGTT
GGTCGATGCGCTCGCCCTTGGACAGGATCAGGCGCAGCGACAGGTAGTCTTCCGGCGCGC
CCAGGCCATAGATCGCCGACACCGTCGCCACCACGATCGCGTCCGGGCGCGACAGCAGGG
TCTTGGTCGCGGCCAGCCGCATCTGCTCGATATGTTCATTGATCGAACTGTCCTTCTCGA
TGAAGGTGTCCGACGACGGCACGTAGGCTTCCGGCTGGTAGTAGTCGTAATAGCTGACGA
AATACTCCACCGCGTTGTGCGGGAAGAACGCCTTGAATTCGCCATACAGCTGCGCCGCCA
GCGTCTTGTTCGGCGCCATGATCAGCGTCGGCTTCTGAATGTTCTGGATGACGTTGGCGA
TGGTGTAGGTCTTGCCCGAGCCGGTCACGCCCAGCAGGGTCTGCTTGGCGATGCCGGCCT
CGAAGTTGCTGGTCAGCTTCGCGATGGCATCGGGCTGGTCGCCCGCCGGCGAATACGGCG
AGACAAGTTCAAAACTGTCGCTCATGGTGTTGCCAGTTCCCGGGAAGGATGAGTATACGG
GGCGAGGGGTGACGGCTGGCTGAGGGGTGGCCGGGCAGCCCGCCACGGGGATTCCCGATG
GCGGCCGCGCAGCCGGGCGCGGAGGCTGGATGCATGCACCCGACCCATGCCCCCTGCCCC
CTCGGCCCCCGCTCTGCGCGGGGCGTGCACCTGACCGAACTGCTGGTGGTCATCGCCGTG
CTGGCGGTGCTGCTGGCGGCGTCCTGGCCGGCGCTGCAGCCTTTGCTGCTGCGGCAACGC
GCCGATGCACTACAACTGACCCTGCACGCCAGCCTGGCCGGCGCGCGCAGCGAGGCATTG
CGCAGACGCGAGCTGATCGGCCTCTGCGCCAGTATCGACGGCCTGCACTGCAGCGACGAC
TGGAGCGCCGGCTGGATCATCTACCGCAGTGGCGACCAGCGCGGGGAGCCAACGTCGCCG
GAGGCGATCCTGAACCATCACACCGGGCGCTCGGACATATCGATCCTTGCCCAGGCCAGC
AGCGGGCGGCCCCAGCTGTTCTTCCAGGCAGACGGACGCAGCCCGGGGGCCAACCTGACC
CTGCGCATCTGCGCGGGCAACCGGCTGCACGGTGCGTTGATCGTCAACAATGGCGGCCGC
GTGCGAAGTGAACGCGTGGACCGCGATACGCCCTGCTGACTGCCTGCGCAGAAAAGCAAA
AGCCGCGATTTCTCGCGGCTTTTGCAGTGTCTGGCGCCCGAAGTTGGACTCGAACCAACG
ACCCCCTGATTAACAGTCAAGTGCTCTAACCGGCTGAGCTATTCGGGCGGGGAGGCGCAT
TGTACTGGTCGATTACAGGAAGATCAACACCTGTTTCACCAGCAACTGGCAACGCCACCG
TCGGCCGTCTTGCGGTTGGCCTGGTCCACGCTCATCGTGCCGCAGCTGTCCTTGGCCTGC
GTGCCCTGCGGGGTGGCGGTGATGGTGAAGCTGGTGCCATCCCCCTTGTAGTCCAGGTTG
TAGCGCACGGTACCGCCATCACGGGGCGACACCTTGGTCGGCAGCGCGTAGCCGGTGTAG
GAGTTGTTGCTGGTGTGGTAGCGCTCGGCGCGCTGTGCGTACTCAGCCAGGTCCGCCTTC
ACCACGGCACGATGCGATCGGCGCACGTATTCCTGATAGGACGGAATGGCGATCGCCGCC
AGGATGCCGATGACGATCACCACGATCATCAATTCGATCAGCGTAAAGCCAGCCGCGCGG
CGAGGCATGTGAGTGTGCAGCATGAGCGTGGATCCTCGCACTGGGGTTACTGGAGCTGGC
GCCAGGACTGGCGACCGCAAGGGTAAGGCAGATACAGCGACTGGCTGCCCGCCGCGCCGA
CGGCCATCCAGCAGGAGCTGCCTCCGGGCGGCGCCTTGTTGTCCGTCGGACGCGGCAGCA
CCGACAGCGAAACGTCACGGACCGGCGCAGTTCCTCCGGTCTTCAACGCGATGGCGGCGG
TCGCTGCCCCGGGCCGGCTGCCGGTCGGCGAGCCATAGCGCACGTTCTCCAACATCGGCA
AGCCGCTGATCGACGACAGCCCGAACAGCCAGTTCGAACCGCTGGTCGAACAGCCCACCG
ACTGCATGTTGGGCACGTAGGTCGGCATGAAGACGATGCCACTGACCAGGATCGGGTTGC
CCACCGCACGCTCGCCATTGCCGGCAGGCAGCTGGATCATCCAGCCCCGGGCATTTGCCG
GGGCCGTCCCCGCCGTGATCTTGCGTTCATCAACGCCTGCAGTGGCGGCCGCGGCCGTGT
ACGGAACCAGGTTGGCAGCGGTCACCGTCGAGGTCACTGTCTTCCCCGACAGATCGTTCA
CGGCGTACAGCGCCTGCTGCGCCTTGTCATCCTTGTCGCTGGTGAAGGAGAAGCTGCCGG
TGCCGAAATAGAGCATCACGCCGCCCGAAGGACCGGTGGCAGCAGTCATGCCACCGGTGA
TCGGCTGGCGGTAGGTCTTGGTGGAGGAGTCCTGGGCAACCTGGCTGGTGAACATCGGCA
CGGTCAGCGTGGTGTTCGCACTGCTGGTCAGGTCGAACTTCCACACGGCGCCACGCTGAT
CGGCGGCATAGACGGTGTCGGCCAGTCCATCACGGCCGCGCGCATCCTGGTTGGTACCGG
TCCAGCGATCGACAACCACAACATTGCCCAGTCCGTTACTCCCGGAGATGCCGGCGCCTG
ACGTACCCTCGACGGCTTCGATCATCCGGATGTCGCCACTGGCCATGTCGACCACGAACA
GCACCGCCTTGCCATTGGCGCTGCCGTACCCATTGCCGAAGATCGCCTTCCAGGCGACGC
CGGTGCCGCTCTTCACCGGCACGATCACCGGCTTGCCCAGCACGAATCCGATGTTGTTGC
GCACCTCGTCCCTCAGCGACGCGTTGATGTCGCTGATTTCCCACAGCACGTTGCCGGTGC
CGAAGCTGCCCGGCGTGGTGACGTCCAGCGCGAACACCGAACGGCCACCTGCACCCGTGG
TGCCCACCAGGCTGGTCTGCCACGCGGTGCCGTTGTAGGTATCGGCCACGGCAATCGGGC
CATCGACGTAATAGCGGTGGCGGAAGGTCTGGTCGGCCGTATCGGACTTGTAGGGGAACA
GCAGGTTGGCCATGTGCCCCAGCGCGGTGGCCGGGATGTAGGCAAAGCTCTCCGTGCCGC
CGGTGCCGTCCTGCTTGGCATCGGCCTTCATGCCGCCATCGAAGGCGTGCAGCATGCCGT
CATTGGCACCGACATAGACCATGTACCGCTGGGACTTGGCCTTGGTCGCCAGGTAGTCGG
TGTAGCTCTTGGCGTAGGTGCCGCCGAGCTGGCGGTACCCGTAGTCGTCCAGCGGCGAGC
TGACCACCGGCGCCGAATTGACGATGTCACCCAGCGGCGTGGTCCGGTCACGATACTTGC
CGCCGTTGCGGACCTCGGTGGAGCTGTCGGCACTGAGATAGTTGATGGCACTGGCCAGAT
CGGCCTTGATCGTCGTCAGCTTGTCGGTGGAGCAGACCAGCATCGACGCGTACTTGCCGT
CGGGTTTGCTGCACAGATCCTGCAGGCTGATACGGGCACTGTTGAAGTCCACCGGCGAAC
CCAGCTTGTTGGCCACGATCCGGCGGCCGGACGACGTCAGGCGGCTGGAGGCTTCCCACA
CCTCGGTGAGCTCCGCGACCTGGTCGGCGTTGACCTTGACGCTGGCCGCAGTCAGCTTGC
TCGACCAGTCGGTGCCGCTGTTGGTGATGTCATAGCGTGGGGTGACCGCCAGTGAGCCGG
TGCCGATGCGCGCACCACTGATACCGATCGTGCCTGAAGGCGACGCACCACCACTGATCG
AGGACAGCACCCGACGCATGGCCTCGGTGACGTCCGCCGGGGTCTGCGCGTTGATGAATT
CGCCACGGCTGTTGACGGCCGCATGCCACAGCTCATCGATGACGGTACCGTCATCGACGT
CCAGCGGATTGCCATTGCCGGCCCAGTTCGGCGCCGTCTTGTACGGATCGGCGGTTGCGG
CCTGGTTGACGCCGTAGATCTTGCCCTGCGCGCCCAGGGTCACGCCGTAGAAGTTCATGT
GCAGGTCGGTCTGGCAGTCCAGGCGCTTCCAGTCCGGGCTGCTCTTGTCCAGGGAGCTGC
ACTTGTCACTGACCGGCACCTGCCCCGCCGGGAAGCTGGTCCCGGTGCGCAGGGGGGTCC
GGGCGCCTGCATAAGCCGCCGCGGCGATGTCGGCGATGGTATTGCTGTAGCCGTCGGAGA
ACGGAATGGACGGCAGGTGGGTCGAGTTCACCGAGTCGGCGTCACCGAAGGACGCGCTCG
GTGCATTGCCGGAGTTGGTGTAGCCATCGGTGAACAGCATGCCGCCATTACGCTGGCAGG
CCAGCTGCACGGGGGCATCGGCGTCGGTACGACGGAACTGGTCGACCAGATACTCCACCG
CGCGACGGTTGGGCGTGCCGCCGTTGGCCGTCAGCGCATAAATCTGCTTGTAGAGGTCAG
CTCGGTTGGTGACCATGTCATACATGGTCGCGTTGCTGAGCTTGTTGATGGTGAAGTAGC
CCACCCGCATCGTATCCACGCTCACCAGGGCGGCGGTCGACGAACCGACGATGGCCAGCA
CGCGGTTGCGGTGATACTGGAACCAGTTGGCGAAATTCTGGATCGCGGCGTTGTAGGCGG
CCGGACTCGAGTAATTGCCCGGCTTGATCTGGTAGCGACGCAGGTTGCAGCCCGGACCAC
AGGCACCGGTAATCACCGGGCGACTGGCGTCGTCGGTCTTGTATCCGTCCGGTGCAGGCG
CTGCAGCCGGCAAGTAGAAGGTCGCCGGAAAATAACTGATGGAGTATGTGGTATTGCCGG
TGTTGCTGATCGCGGCGGTCTTCCATCCACCATCCCACCAGCTGTCGACATAGTATTCAT
TGCCGGTACCGGAAAGGTCGGGAATCCGCATACCGTTGACGAACTGGAACTTTTCCGACG
TGTCGGCCCGATTGACGGTCATGTTGTACACGGCGTTGTAGCCGCGCTGGCCGGACCGGG
GATCGGCGCGGGTCTGGGTGATGGAGGCATCTGCCCACAGCGTGCCATCGGCATTGGTCC
ACGGCCGATAGGTCACTGCCGGGTTGAAGTAACTGGCGTTGTAGACATGCGAACGCGCGA
AGCCGTAGATATCCAGCGGCGGAATGGCGCGGCCTGGCGAGTATTCCTTGTTGAACTCCG
CGTGCGGATACAGGTAGAGGTAACAGTCCACCGAGTTGCTGGCGCACGCCGAGCCCACGC
TGAAGAAGCTTCCATCGTTGTTGAAGAAGCTGTTGGTGTTGCTGTTCCAGCGCATGCGGC
CGTCACCACCGGGGAACATGCGTTCGAAGTTCATCGAACCCGAATCGTCCACCGCCATGA
TGAACGCCGGTGTCGCGCGCGTCTGCACGTTCATCGGCTCCTGTGCCAGCACGCCCTGCG
CCTGTGCGGCAAACAAGGTATGCGCCAGATAGCCGCCAGCGGCCAAGACGGCAAGGCCAA
CGCCTGCCAGGATCCTGCGGTTGCGAGTGTTCATGGGCTCCCCACCCTCACAGCTTGAAT
ACGGTATCGATCGCCGCACGCGACGTCGCATCACTGGTGGTATCACCGGCATAGGTCGTG
ATCTGGTAGACCGGCGTCGGCTTCTCCACCGACTTGCCCATGTCCAGCGCACCCTCCCCC
TGGATGCAGCCCTGGATCTCACGGACATAGATGGCCGGTTTGCTGCCCAGCTTGGTTTTC
GCGACCCAGGCCGAGGGGTCGAAGCCGTCATCGCACTGCTGGTTGATGTCGGAGGAGGCC
ACGGCCGGATTGGCGCCGGCATCCTTGCGGTTGGCGATGTTCTCCACGGCGTTCTCGGCG
CTGCGTGCCGCGCCTTCCGCGTTCTGGAGCGCCATGTTGGTCGCCCGGTAGCCGGCCGCC
ATGCGTTCCTGCATGCCGGCCACCTGCATGCCGATCACGCCCAGCAGGGCCAGCAGCACC
AGCATGATCAGCGCGACATAGAGAACGGCACCCTGCTGTCGTGCCTGGGCAACGAAGGGA
CGGCGTCGGGAGGAAGGATGAGTGCGCATGGTCGTCAGTTCCCGAACAAGCGGTTGCGCA
GCGCAACGGACGCTTCATAGGCGCCACGATGGCGCTGGTCGTAAGGATCGGCCGGGGCAA
AGCCCACCCCGAGGATGGCCGGATACGTGGCCGCACTGCCCGGCGCTTCGGCCGACGCAC
GCTGCGGACTGCGCGCCAGCAGGCCGACCTGCACCATGCCGACGCGGCGCCACTGCCCTG
CGGCGGTGGCATCGGTACCGGTACTGACCGCACTGGCCACGCGCTGGTCGACGATGCGAC
CGGTCGGCGGCGTGGGCAGGGCGATATCCGGGGTGGCATCCAGTCCGTACAGGAACTGCA
TGTTCTCGATGCCTTCCACCAGCTCCTCGCCATCGGCGTAGCCGCCGGCGCCATTCGCGC
GTGCCCGGTAAAGCGCCGGCTCGCCATTGGGATTGGTCGCGATGTAGTACGCCATGCCAT
CGGCGCGATACAGCATGGTCATCGCGTTGTTGATCGAATAGTTGCTCAGGTCGACCTTGT
CCACCTTCAAGGTCGAACCGCTGATGGTGGCGGGGAAGACGTCGGCACGGGTGCAGTCGG
CTATGCCGAAGACCGTCGGCGTACCTGCGGCGTTGGCCTTCAGTCGGGCCATGCCATCAC
TGGAGACGGTCAGCGTGGTCGCACCCGCGGCCACGGAGATGCCGGTCACCACGGCCCCTT
CCGGACTCATCAGGCGCAGCACAAGGATGTCGCTGCCAGGCAACGGCGCCGGCTTGAGGT
TGGTGATGCTCTTCGGTACCGACTGCGCCGCGCTCCACGCACGGCCCAGCGTCAGCGTGG
CGCCCGGCGCCGTACCTGCTGCCTCATACCCCTGCACCGGAACCGAGAAATCCTGCGGGT
CGCCACTGCCCGAGCTGATGCCCAGGTGATAGCCGATATCGCCGGTGTTCTTGACCACGT
GGGCCTGGTCGTTGACGCAGCCGAAGTGGCCGGCCATGCGCAGGTCACGCTGCAGGAAAT
CCAGCGCGAAGCGCGCGTTCTCCTGGGTACGGGCCGCGCCTTCGGACAGCCGCGACGCCG
CACGCGAGGCGATGAAGATCTGGGTGACGCCCAGCATCAGGACCAGGCCGATGACCATGG
CAATCATCAGTTCGATCAGCGACAGGCCTCGGGCTCGCGAAATTGGACTCATGGGCGCGT
TCACAGGAAGGTCGTCAGGCCGAACGTGGTAAGGCTGTCGGGATCCTTCGGATCCCAGCG
CTGGTCACCCCAGCTGATGGCCACGGTGACCTGGCCGGTGCTCTGCACGAAGGTCACCTG
CGCGCTGGCCTTCTCGCCCAGCGTGCGCGCGACCTCGCACTGCCAGCGCGCCACGTTCGT
CTTCGGCGTCACGGCAGCGCCGGTCGGCCAGGCGCAGACGCCGCTGGGCTTCACCGAGCC
GGCCGAGAACGAGGCCGAGGAGTAGGCGCCACCGGCCAGGGTATCGGTGCGCTGGGCGCG
CATCAGTTCGATCAGGTCGTTGGCCAGGTTGGTCGCCTGGGTGCGGTAGTTTGCGCTCTG
CACGAAGCGGACGTTGGTGGTCTGCAGCAAGGCAAAGCCCAGCAGCCCGAACGCCAGGAT
CAGCACCGCCACCATCACTTCGATCAGGCTGAAGCCACCCTGCGACGAGCGCGGGCGGGC
CAGGTTGCGGCGGCTCATGAGCAGGCTCCCTTGGTCACCCGGACCTGGCCGGATTGGTTG
ATCGTCAACGTGCTTTTCGATTCACCGGCCTTGCACGCATCCGGCGACAGCACCAGGGTC
TGATCAGCGACCGCCCTGCGCCGGCCGCGCCCGTCGAAGGCGATGACCGCGCCCGGTGGG
CCGACTACGCTCAGCTGCGGATTGCCCTGAGAAAAGCGCAGCGCGACGTCATTGCTGCCC
ATCTGGCCGTCGCCATCCAGGTCCGACCAGGCCAGTACACCCTTGGACCAGTCGCCATCA
CAGGCCTTGCCATCGGCGCTGCCACAGACACCGCCACCGTTGCTGTTGCGGATGCCTTCG
CTGCGGGCCAGGTTGGCCAGCGCGATCAGTTCATTGTTGGCGGTCGCCAGCCGGTTCGAG
CGGATCATCCCGCGGAAGCTCGGATAGGCGATCGACGCCAGGATCACGAAGACGGCCAGC
GTGACCATCAGTTCAACCAGCGTGAAACCGTTTTGCCGGCGCAAAGACATTGGACGCTCC
CCAGCGTGTTGGTGGCCACGATGGGCCATCGTCCCGCCACCGGCAAGCGGCGGCAGGATG
AACGGTCAATCCGGGGCGACGGGCGTCAAAGGCTTGACGACCCGCCCTCCCCTGCCAGTG
CCGGCGCGATCCCCATCGCGCCGGCCCGGGTTCAGGCCAGCACCTGGTAGCAGGGCTGGT
ATTCGCCGGAGATCTTCATCCGGCGCTGCTCGACGAAGGCGCGCAGCAGCGCATCCAGCG
CCTGCATCATGTCCGGGTCGCCGTGGATCTGGAACGGCCCGAACTGCTCGATGCGGCGCA
TGCCGTCCTCCTTCACGTTGCCGGCGACGATGCCCGAGAACGCCCGGCGAAGGTCGGCCG
CCAGCGCGTGCGGCGCACGCCCGTGGTGCAGGTCCAGCGCGGCCATCGCCTCGTGGGTCG
GCACGAACGGCTGCTGGTACTCCCACGGGATCTCGATCGACCAGTTGAAGAAGAACGAGT
CCTTCTGCGCCAGGCGGTGCTCGCGCACGCGCTTGATGCCGTTGGCCATCTTCTTGGCCA
CCGCGACCGGGTCACCGATGATGATCTCGTAGCGCTCGGCAGCCTCATCACCCAGGGTCA
GGCGGATGAAGCGGTCGATCTGCTCGAAGTACGGCGCCGCCACGGTCGGGCCTGTAAGGA
TCAGCGGGAACGGCAGGTCCCTGTTCTCCTCGCGCAGCAGGATGCCGAGCAGGTACAGGA
TCTCTTCGGCAGTGCCGACGCCACCGGCGAACACGATGATGCCGTGGCCGATGCGGACGA
AGGCCTCAAGGCGCTTCTCGATGTCCGGCATGATCACCAGGTGGTTGACGATCGGGTTCG
GCGACTCGGCCGCGATGATGCCCGGCTCGGTGAGGCCGATGTAGCGCGTGACGGTGCGGC
GCTGCTTGGCATGGGCAATGGTCGCACCCTTCATCGGGCCCTTCATCGCGCCCGGACCGC
AGCCGGTGCAGATGTCCAGGCCGCGCAGGCCCAGCTCGTAACCCACCTGCTTGGTGTACA
GGTACTCGTCGCGCGAGATCGAATGGCCGCCCCAGCACACCACCAGGTTCGGATCGCCCG
GGTTGAGGATGCGCGCATTGCGCAGCAGGCCGAACACCGCGTTGGTGATGCCCTCGGACG
ACTCCAGCTCGGCCGCGTAGGCCGGGCCCATCTCGATGGCCATGTAGGCCAGGTCGCGCA
CGACGGCGAACAGCAGTTCGGCGACACCGCGGATGATCTCGCCGTCGACGAAGGCCATCG
CCGGTGCGTTGACCAGGTCGATGCGCACGCCGCGATCCTGCTGCGCCACCTGGATGTCGA
AATCAGGGTAGAGGTCGCGCGCCGCGCGCGGATCGTCCGAAGCGCTGCCGCTGGTCAGCA
CAGCCAGCGCGCAGCGGCGCAGCAGCTCATGCATGCCGCCGGCGGAGGCATCGCGCAGGC
GTGCGACCTCGGCGCGCGACAGCACATCCAGCCCACCGCGCGGGTAGATCCGCGCATCCT
GCACCGGCAGTGCACGGGCTGATTTTTCGTTCGTGGTCATATCCAATTTTTCGCTTCCTT
CAAGGTTTCCGACTGTACTGCCGCCCCCTTAAAAAGCAAAACGGCCGGGAAGCCCGACCG
TTGGATGTGTGCTGCCCGCGTTCGCCTGTCCGGGACCGCATCGGCGGCATTGGCACCGCG
CACATTTCGAGATGCTACGCCGTTGCCCAGCACCCCGCAAGGACTTTCGCCTGAACGGGA
AACGGCCGGGTTTCCCCGGCCGTTTCCGTTTACAGCAGCGCTACGTCAGTGCATCAGAAC
TGGTAGCGGAAGCCCAGCTGCAGCGACCACTGCGAGACACCGACGTCGAAGCCGTCTGCG
TCGTTGTTGGCCACCGTCGGCAGGTCAGCACCGCGGAAGTTGTAGACGTACTTGCCGTCC
TTCATGCCCTGCAGGGTAGCCACACGCGCATCGGCGAAGAAGCCGTAGTCGTAGATGTTG
CCCCACTTCTTGTTGAGCATGTTGCCGACGTTCTGGATGTCCAGCCACACTTCCGACTTG
TGACCCTTCATGAAGCCCGGCAGCTGCTGGCTGATGCGGATATCGAAGGTGTTGATCCAG
CCGGTACGGAACTGGTTCGCCGGAGCGTAGCCACCTGCGTACTTGGCCAGCTGCGGGTTG
GCGGCCAGCCATGCGTAGAACGACTTCTCCATTTCCGCATCCGGGGTGAAGGTGCTGCCC
GCCAGATTGCCGAACAGAACCTCGCCCGGGTTCGGCACGTAGAACAGGTCATTCGCGGAG
CGGCCGTCGCCGTTGGCATCGTTCGAGTACACGTAGCTGTACGGACGGCCGCTACGGCCC
TCATACACCAGACCGACCTTGGTTTCGTAGTCGCCGAAGAACTTGTGCTTCCAGTTCAGC
GAGCCCGACAGGCGGTCACGGATCTGGTAGCGCGAGGTGTTCTCGGTTTCGCTGTTGGCG
TTGAAGGCGTACTGGTAGTTCCAACCCGAGCTTGCGGTGGAGCTGGTCAGCGAGCCCACT
TCGGTCGCGTCGGTGTAGGTGTAACCGATGTTCCAGGACCAGTCACTGGCGTCCGACCAC
GGCTTGCTCAGCGACACGGTGAACTGCGAGGTGCGGCCCTTGTCGGTGTTGGCGATTTCG
TAGACGGCGTCGTAGCCGCGGTTCCGCCCGAAGCGGGCATCGTTGTTGGTCCACAGGTTG
CCGTTGCGCGACGCAGCGTAATAGAGCTCACGACCGTCCGGACCCAGCTGCTGCACCGGG
CCCAGGTTCAGGTTCCTGTAGTACAGGGCATCCTTGACCTTGGTGACCAGCAGCTCTGCC
GAAGCCACGATGCCGTACCACGGCGTTTCATGATCGAAGGCCAGGTTGGCCTTGTACACC
GACGGCATCTTGAAGTCGCTGCCGACGAAGTTGACGTTCTGACGGTTCGAGCCCGGGGTG
GTCGGGACCGGCTGGCTGTCCTTGTTCGGGTTGAACGGCAGCGTGCGATCGTAGGCAGTG
TAGGCGTACACCGAATTGTTGAAGCCGGTGGCCGAGTAGCTGTTGCTCAGCCACACCTGC
GGCGCATCACCCTGGAACAGGCCCACGCCGCCGCGCAGCTGCGTCGGACGCTCGCTGTCG
AAGGTGTAGTTGAAACCGACGCGCGGCTGGATCAGGAACTTGTTGCTCAGCACTTCGCTG
TTATCGCGACCGAAGAAGGTCGACGCCGCAGCGTTGTAGGCCGGGGCCGGGCTGGTGTCG
GCACGGTCGGCACGCACACCCAGGGTCAGAGTCAGATTGTTGTTGACATACCAGGTGTCC
TGCACGAACAGGGCCAGGTTGCTGTACTTGTAGTCAGCCGGAATCGAGCCCGGGGTGCGC
TCCGGATTGTAGTTGTAGCTGCTCCAGCGGCCAGCGGCGAAGTTGTCCAGGCCGTAGAAG
GTGTAGGCACCCCACGAGTTGGCGCCGAAGTAGTTGTAGATGTCGTTGGTGTCGTACGAC
GCACCGAACTTGACGTCATGGTCACCCAGGGTCCAGGTAGCTGCGGCGTAGTAGTTCCAC
GCCTTGGTTTCCAGGATGTTGTTCTGCGAGTTGACTTCGGTACCCAGGTACAGCGAGTCA
CCCGACGGTGCAGCCTCGTTGCCGCCGAAGAAGATGCGGATGCTCGGTGCATCGGTGGAC
ACGTTGCGGATCGCCGAGTACTCGCGGTACGACGCCTTCAATTCGGTCGAGAAGTTCGGG
GTCCAGTCGCTGAACAGCTGGGCGACGTAGCTCTCGTTGGTCTTGTCATGCTGGTACCAA
TAGGAGCTCAGCGAGGCCGAACTGGTGGCCATGCCGTTGATGCGCAGCTTGCTCTGGTCG
ATCTTGCTGTAGCGGATGTTGGCACGGTGGTTCTCGCTGATGTTCCAGTCCAGCTTCAGC
GCGTACTCTTCCATCTCCGTGTCGCCGTTGCTTTCCAGGCCACCGGCGTTGATGCCGTAG
CCCTGCGCGATCTGCTGCGCGCGGGTCACGTCGGCCAGGGTGAACTGCGGGTTGGCCTTG
CCCAGCGCGGTGCCGCTCAGGTCGGCGCCCGGGGCGGCCTGCTTGAACTTTTCGTAGTTG
GCGAAGAAGAACAGCTTGTCCTTGACGATCGGGCCCCCCAGGGTCATGCCGTAGGTTTCT
TCCTTGGTGAAGCCCTTGAACGGCTGGCCTTCCGGGTTGTCGCCGAACCAGTCGCCATCA
CGGTAGGTGCCGTACACCGAGCCGTGGAATTCATTGGTACCCGACTTGGTCACCGCGTTG
ACGGTGGCACCGGCGGCGGCAGCGATGCTGACGTCGTAGTTGGACAGGTTGATGTCCAGC
GCTTCGATGGCTTCCATCGCGACCGGCTGGCGGCGGGTCGGCATGTTGTTGCCTTCCAGG
CCGAAGGTGTCGCTGGCCGAGACGCCGTCGATGTTGATCGAGTTGAAGCGCGGGTTCTGG
CCGCCGGCCGAGATCGAGCCCGAGGCGCGATCGATGAAGGTGACGCGCGGATCCAGGCGC
ATCAGATCCTGGATGTTGCCGCCGACGGACGGCGCAACTTCGATCTGCTGCTGGCTGATG
TTGGTGCCCGAGCCCATCTTGGTGGCGCTGAACACTTCCGAGCCGCCGCCGACGGCGGTG
ACCTGCACGGTGTCCAGATTGGTCGCGCCGGCCAGATCGCCGGTCAGCGTCGCGTTGATG
GTGCCGGTCTGGTTCACGCCCAGGTAGACGCCATCTTCGGTCTTGGTGCCTTCACCCGGC
TTGGTGATGGTGATGCTGTACGGGCCACCCACGCGCAGGCCGCGTGCGTTGTAGCGACCG
GCCGCATCGGTGGTAGCACGCGAAACCGTGCCCGACTCGGTGTGGGTGATGGTGACTTCA
GCACCAGCGACGGGCTGGCCGCCGCGGGTCACGACCTGGCCACCGACACCAGCGGAGGTG
CTCTGGGCGAAGGCGGGAGCGGCAGCAAGTGCAGCCACGAGACCAAGGGTAAGCTTGGAC
ATCCGGAGTGGGTGGGTCATTTTTCGGTAGCCTCGATGCGAGTTGGCGATGGCGGAAAAA
AAAGCGCATCCAAACAGCCCTGCGGGTGGCTGGTCGGAGAGTTATCTGGGGTTCCCTACC
GCTCGGCTGAAGGCAGCCCTAACGGTTAACACTAGATTAACACGCTACGCCATCAATGTG
ACGGTTGTGCGACAAACGGCACCGGTTCGCAACGCAATCGTGACGGGTTCTTCACTCCGC
CTTTCCACGGGACTCACTTTTCCCGGGGCATCCCACTGGCATCAAGAATCTGTCCGCGCC
AAGCGCTCCCGGCCCCGGACAACAGGGTCACCGCCGCTGCCGCTGCGGCTTCCGTGCCTT
GCGCAGCCGGGTCCTGATCGACGGAATAGGCGCGGGCACGCAGGGCCGTGCGCAGGGGCC
CCGGGTACAGGCCGCTGACCCGGACCGGGCTGCGGCCCAGCTCATCGTGCAGGCTCGCGA
TCAGGCCACGCAGGCCGTGCTGGGCCACGCCATACCCGCCCCAGTAGGCCTGCCCCACCC
GTTCGGGGGCATCGACCGCGAACACCAGGGCAGCATCCTCGCGCTGCCGCAGCAGCGGCA
GGCAGGCCTGGGCCAGCCAGGCCGGGGCGGTCAGGGTGACATGGACCGCACGGGCGAAAC
TGGCCGGGTCGGCCAGCTCGAACGGGGTCAGGCCGGGGAAATGCGCGGCGCAGACCAGCA
GGCCATCCAGCCGCCCCAGCTCACGCTGCAGGGCCTGGGCCAGTTCGGCATAGTCATCGG
GGCCGGCACCCTCCAGGTCCATCGGGTACAGCAGGGGTTCCGGGCCGACCGCCTGGACCT
GGGCATAGACCCGGTCCAGCCGGCGCGGCTTGCGCCCCAGCAGGACCACGGTAGCCCCGG
CCGCCGCAGCGGCAATCGCCGCCGCACTGCCCAGCCCGCCGCCGGCACCGGCAACCAGCA
CCACGCGGTCCTGCAGCGGGCGGCCATCGAGCGCCCCGTCAGTCGGTGACGTCGACGGCC
AGGCACTCATCCCTGGGTCGCCTCTTCGACGATGCGCTTGAGCTCGCCGGATTCAAACAG
TTCCATGACGATGTCGCAGCCGCCGATCAACTCGCCGTTGATGAACAGCTGCGGGAAGGT
CGGCAGGTTGGAGAAGCGCGGCAGGTTGGCGCGGATCTCCGGTTCTTCGAGCACGTTGAC
GGTGCGCAGGGTGACGGCGCCGGCAGCCATCAACGCCTGCACGGCGCGGCTGGAAAAGCC
GCACATCGGGTACTGCGGGGTGCCCTTCATGAACAGCACGAGCGGGTAACGATCGACCTC
GGCCTGGATTTGCTGCATCACCGCCACAACCACACTCCTTGCTTCGCCGGACAACCCGAC
CGTGATGGTCGGCTAGACTGCCCACGGTAGCCGCCATTGTAAGCGGATGGAACAGGCTGC
CGCCGTCCCCTGGCCACGAACCTGCACATGCCCGTCGAATTGCCCGCCCTGCCCTACCTC
TCCGGCTCCCTGCAGCCCCACCTGTCCGCGCAGACCGTGGAACTGCATCACGGCCGCCAC
CACCGCGCCTATGTCGACGCGGTCAACGCCGGCACCCTCGGCACCGAGTGGGAGGAGGCG
TCACTGGAAGAGATCGTGCGCCATGCCCAGGGCACGCTGTTCGATGCGGCCGCCCAGGCC
TGGAACCACGGCTTCTACTGGCAGTGCCTGCGCCCGCGCGGCGGCGGCGAACCACAGGGC
CGGCTGGGCGAGCTGGTCAAGCGCCAGTTCGGTGACGCGCAGCGCCTGCGCGAGGAATTC
AACCGCACTGCACTGGGCCTGTTCGGCTCGGGCTGGGTGTGGCTGGTGCAGCACCCGGGG
GGCCAGCTGGGCATCCAGGCCACCCGCAACGCCGGCACGCCCCTGACCGGCGACAGCACC
CCGCTGCTGTGCTGCGACGTGTGGGAGCACGCGTACTACACCGACTACCAGAATGACCGC
GCGCGTTACCTGGACGCGTTCTGGCAGATGGTCAACTGGGAATTCGCCGAGAGCCAGCTG
CGCTGACCCCCTGTAGAGCCGAGCCCATGCTCGGCTGGCCGGACAGCAGCCGAGCATGGG
CTCGGCTCTACAGATGAAGCTTCACGCGCTCTCGTGCGCGGCCACCGCATCCATCACCCG
CGCCGAGTACACCAGCGCGGCCCCGGCGTTGAGCGAGACCGCCACGCCCAGCGCCTCGGC
GATTTCCTCGCGGCTGGCGCCATGCTTCAGCGCCGCGTCCACGTGCACGGTGATGCAGCC
GTCACAGCGGGTGGTCACCGCCACCGCCAGCGCGATCAACTCCCGGGTCTTGGCATCCAG
GTGGTTGGTCTGGGCACCGGCATTGGCCAGGGTGGCGTAGCCCTTGACCGTATCCGGCGA
GAGCTTGCCGATCTCGCCGATGCGGCCCTTCAGTTCCTTGCGGTAGGCATTCCAGTCGAG
CATGGTCGTGACTCCTGTGAAAGGAGCTCCACGCTACCACCGGGAATGTTGTGCCGATGG
CTGCACCGGTGCGCCACACCGTTGCACTGCCGGCCAGCGGCCGGCACTACCGGACTCAGC
GGTTGCGCAGCGCGTGCACCGCCGGTGCCACCTGGGCCTGGCGGTCCAGTTCCAGGCCCA
CCTGGTCCAACGCGTCGGCCAGTGCTGCGGCATCGTCATCGCGCAACGTGGCATGGCCGA
CCTTGCGGCCTTCGCGCGACTCCTTGCCATAGTCATGCCAGTGGCCACTGGCCTGGGCCA
GCACCGGCAACGGGTCGGGCATCCGGCCCAGCCAGTTCAGCATGCAGGCATGGCCGAGCA
TGCGGGTGCTGCCCAGCGGCAGGCCCAGCACGGCGCGCAGGTGGTTCTCGAACTGCGAGG
TCTCGCTGCCTTCGATGGTCCAGTGCCCGGAGTTGTGCACGCGTGGCGCCATCTCGTTGG
CCAGCAGCTCGCCATCGCGGCAGAACAGTTCCAGCGCGAACACGCCGACGTACTGCAGGT
GTTCGGCGACACAGCGTGCATAGCCGATGGCTGCCTGCTGCTCGGCGGCGGACAGCACGG
CCGGGGCCACGCTGGCCGACAGCACACCGTCGACATGCCAGTTGCCGGTGATCGGCCAGG
CTTCGAAACTGCCATCGCGGCCACGCACGGCCACCACGCTGACCTCGCGCTGGAAGGCCA
CGAAGCCCTCCAGGATCAGTCCGGTGCGCTCGACCTGTGCACCCAGCGCATCCCAGGCGG
CATCAATGTCGGCTTCGCTGCGCAGGCGGAACTGGCCCTTGCCGTCGTAGCCCAGGCGGC
GGGTCTTGAGGATGCACGGCAGGCCGAATTCGGCGGCCTTCGCCGCCAGCTCGTCGCGGC
TGCGGATATCAGCGAAGGCCGGCAGCGGGATGCCCAGCTGCTGGAACAGGGTCTTCTCGC
TCAACCGGTCCTGGGCCACCGCCAGCGCGGCCGGCGGCGGGTAGACCGGCACGCGGTCGG
CCAGGAACTGTGCACTGTCGGCGGGCACATTCTCGAAATCGAAGGTGACCACATCGACCT
TGGCAGCGAAGTCCGCCAGCGCCTGGCGGTCGTCGAAGGCACCGACGGTGAGCGGCGCCA
GCGGGCCGCTGCAGGCGTCGGCCGCCGGGTCATACAGTTCGAAGCGCAGCCCCAGCGGCG
CACCGGCCAGGACCATCATGCGGGCGAGCTGGCCGCCGCCCAGGATGCCGACGGTCAGGC
TCATTGGCGCGGATCGTCGTGGGCCATCACGTCTTCGGTCTGGCGTGCACGGAAGGCGTC
GAGCGCCTGGCCGATCGCCGGCTGGTCGCTGGCCAGCATCGCGGCGGCGAACAGCGCCGC
GTTGGACGCGCCGGCATTGCCGATGGCGAAGGTGGCGACCGGGATACCGGCCGGCATCTG
CACGATCGACAGCAGCGAATCCATGCCGTTGAGGGCCTTGGACTGCACCGGCACGCCCAG
CACCGGCACGGCGGTCTTGGCGGCGATCATGCCTGGCAGGTGGGCGGCCCCGCCGGCACC
GGCGATGATCGCGCGCAGGCCACGCGGGCCCGCCTGCTCGGCGTAACTGAACAACACATC
CGGCGTCCGATGCGCGGACACCACCTTCACTTCGAACGGAACACCCAGGGCTTCAAGCTT
CTGGGCGGCGTGCTGCATGGTTTCCCAGTCGGAACGGGAACCCATGACGATGCCGACAAG
CGGCGCGATCGGGTTGGGGGTCATTGGCCGTCACCTGCCTTAAAGACGTATTCTAGCCAT
CTTCCACGCAAGACGAAGAACCATGGATCGCAAGCTGCTCGACCTGCTGGTGTCGCCTGA
CACCCGCCAGCCCCTGTCCCTGCTGGATGGCAAGGGCCTGGAAGCCCTCAACAAGGCCAT
TTCCGCCGGCGCGGTGAACAAGGCCGATGGCAACCCGCTGGCGCAGCCGCTGCGCGAAGC
GCTGGTCACCCGCGACCGCAAGCAGGTCTTCCGCGTCGACGACGGCATCCCGGTGCTGCT
GGCCGAGGAAGCCATCCCGACCGCCCAGATCGCCGATTTCCCGACCGCATGAGCACGCTG
CCGACGCCGGATGCGGCCGTTGTCGCCGCCGATGTCGCGCGTGCACTGGCCGAGGACCTG
GGCAGCGGTGATGTCACCGCCGCCCTGCTGCCCGACCAGGCCGACAGCGCCTACCTGCTG
TGCAAGCAGGACGGGGTGATCGCCGGCCGCCCCTGGTTCGACGCCACCCACCGCGCGCTC
GACCCGGACGTACGCATCGAATGGCAGGTTTCCGACGGCGACGCGGTCACCGCAGGCACC
GTGCTGGCCCTGCTGCATGGGCGCAGCCGCAGCCTGGTCAGCGCCGAACGCACCTCGCTC
AACTTCCTGCAGACGCTGTCCGGTACGGCAACCACCACCGCCCGCTACGTGGCGGCGGTG
GCCGGTACCGGCACGCGCATCCTCGACACCCGCAAGACCCTGCCCGGCCTGCGCCTGGCT
CAGAAGTACGCGGTGCGCTGCGGCGGTGGCGAGAACCATCGTTTCGGCCTGTACGACACG
GTGATGCTGAAGGAAAACCACATCCGCGCTGCCGGTTCACTGGCCGACGCCGTGGCGGGC
GCACGCCGGCAGTGGCCTGCGCTGCCGCTGGTGGTCGAGGTCGAGGATCTGGCGCAGCTG
CGCCAGGCGCTCGACGCTGGTTGCGAACGCATCCTGCTGGACGACTTCAGCCCCGACCTG
CGCCGCGAGGCGGTACGCATCACGGCCGGCCGCATTCCGCTGGAAGTGTCCGGCAGCGTC
GGCCTGGGTGGCCTGCGCTCGATCGCCGAGGATGGCGTCGACTGCATCTCCATCGGCGGC
CTGACCAAGCACGTGCAGGCCGTCGATCTGTCGTTGAAGCTCGGCCCACCGCCGGGCTGA
GGCCTGCAGGACTTGTAGAGCCGAGCCTACGCTCGGCTGCTTGTCGATTTGCGGCACGCC
CTGCGCGCGCTTCGCGCGATGAGCCGAGCATGGGCTCGGCTCTACACGACCCGGGACGCC
TTCACGGCTCGGCTACGGCCGCCTCTGCGACGCTGCCGGCATCCCCCACAGGAGCCGCGC
ATGCGCCGGATGCTCTTGCTTGCCTGTCTGCTGCTGGCCGCGGCCCCCCTGTCCGCAGCG
GCGGCCGAAGCCTGCGATGTGCCACCGCGTTTCGGCCTGAGCCCATTGGCGGTGGCCATC
CGCAATACTGCCTGCAATGAACACCGGCTCTGGTTCCGGCCTTTCATCGATCGCGATGGC
CGCGCGGCGAGCCTGAGTGTCACCGAGGCCGAGAACGAACATCTGGCCGACAACGGGCTG
ATTGCCTGGCAACGCGTGGCCGGCTACTGGCGCAACAGCGGCACGCTCAACGCGATGGGC
AGCATCGCCGGCGCCAGCAGCTGTCTGGCACCACTGGGCACGCGCTACACCGACAGCGAC
TGCCGCACCTTCCTGATCGACAACCCGTGGTCGGCCGCGTTCATTTCCTGGGTGATGGTG
CAGTCCGGCGTCCCCGGCTTCAACGCGTCGCCACGCCACATCGACTACATCCGTGCCGCG
TACCAGGGCGGACCCTCGGGCGTGCCGTACCGGCTGGTCGATCCCGCGACCGCAAAGCCC
GCACCGGGCGACCTGCTGTGCTTCCTGCGCGATCGCAGCACCACGCTCAGCTACAGTGGG
CTGGTGCAGGCACTGGGCAACGGTTCGGTGGGCCACTGGAAATCACATTGCGAAGTAGTG
GTGGCCGCCAACCTGGGGGGCGACCAGACCCTGTACCTGGTGGGCGGCAACGTGATGAAC
ACGGTGGCGATGCGACTGCTGCCGCTGGACCGCACCGGGTTGATCAAGCTGCCGCCGGCG
CGCGAACGCAACAGCACCGGCATCGAGCCCAGCTGCACGCCGGGCCGCGAGGACGAATGC
AGCTTCAACCGCCAGGACTGGGCAGCGCTGCTGCAGCTGACGGCGACCGCGCCATTGGTG
ATGCCTTCGCCCTCCGCCGCGCCGATGCAGACGGTGCCGGCGACGGCGCCGTCTAACGTG
CCCGCATCACCGATGTCCAGCGAACCGCAGCCACGGCGGTGAGTGCAGCGCTTGATCCAG
CGCGCGTTCGCCGCCATCTTTGCCGGATCCACCTCTGACGGCTGACGCCATGCCCACCCT
GCTGTTGTTGCTGATTGCCGGCGGAATCATCTATTTCTTCTGGAATGCGGCGCGTTCGGC
CGCCGAGCGCGCGGTCGAGCTGGGCCGCAATGCCTGCCGCGCTGCCGACGTGCAGTGGCT
GGATCAGGCGGTACATGCCACCGGCCTGCGACTGTCGCGTGGCGAGGACGGACGGCTCGG
TTTCGAGCGCACCTTCAAGTTCGAGTATTCCTACGATGGCATCGATCGCCACGTGGGCCG
CATGGTGCTGCGCGGCGACCAGCTGATCTCGTTCACCGGCCCCGGTGCCGCGCGGATCAG
CCAGATCCGGCCGGATGTGGAGGATGCCGAGGATGTGTAAGAACTGAAGGTGTGCCGACC
AACGGTCGGCACCCACACAATTCCGGCACCCACCGGTAAAACCTGCAAAGGAAGACGCCG
CCCATCGGGGCGGCGTCGGAATGGTTACTTGACCACGCGCAGGTTCGGGCGGCCCTTGGG
CGGCGGACTGGCCGGTGGCGTATCGTCCGGCGGCGTGCCGTCCTCGTGCAGCAGTTCGTC
ACTGGTCGGCGCGGTCTCGCTGCCCGGTATGTCATCCGGCAGCGCCATGCCCTGCCCGGT
CTCGCGGGCATAGACCGCCAGCACGGCGCTGATCGGTACCTGCACCGGGTAGCTGTTGCC
GGAGAAGCGGGCCGAGAAGCTCACCATTTCGTTGTCGATCATCAGCCGCACGACGGCGCG
TTCGGCGATGTTGAGCACGACCCGGCCATCCTTGACCGCCGAAGGCGGCACCTGCACGCC
GGGGACGCCGGCGTCGACCAGGATGTGCGGGGTCAGCTGGTTGTCGTTGATCCATTCCAC
CAGCGCCCGCAGCAGGTACGGGCGGTGGCTGGTCATGTGGAAGAAGTCTTCGGTCATGCG
TGAAGTGTACGCGCCCGGCGCCCCGCCGGGGCGGATCGCCTGCACGCCGGTCGGCGTGCA
GACGGGTTACGCAAGGTCGGATCAGACCGGCAGATCGCGCAGCTTCTTTTCCTGGTCGGT
CAGGCTGCGGACGAAACCCGGGTGACGGAAGATGCGGTTGCCATAGTCCTCGATCGCCTT
GCCGTCCTTCGGCAGCGGCACGTCCAGCGACTGCAGGCGCCAGATGATCGGTGCCATTGC
ACAGTCGGCCAGGCTCATTTCCGGATTGAGGAAGAACTTGCTGGCCTTGAACAGCGGCAG
CGAGGCGGTCAGCAGTTCCTTCAGGCGCTTGCGGCCGGCCTCGGCCTGGGTCTTGTTGCC
CAGCTGGATGGCCTGCACCTGCGGTACCCAGTCGTGCTCGATGCGCAGCATGGCCAAGCG
GATACGCGCACGCGAGAGCGGATCGACCGGCATCAGCGGAGGATGCGGGTAGCGTTCGTC
CAGGTATTCGCTGACCACCGACGCGGCGTACAGCACCAGCTCGCGCTCGACCAGGGTCGG
CACCGAGTGGTAGGGGTTGAGATCGATCAGGTCTTCAGGCGGGTTCTGCGGATCGACCGG
GACAAAGTCGAAGGTGACCCCCTTGGCCGCCAGCACCAGGCGTACCCGGTGGCACAGTAC
GTCGTCGTTCGAGGAAAACAGCGTCAGTGTATTGCGCATGCGTACGCTCGCCGCCATCAA
AGGCTCTCCCACGACAGGAGACCGCCTGCCGCATCGGCGCCGCCGGCACCGTGCCAGCGG
TCGACTCCTCCCCGAGTGTGCAACCGACCATCACAAAAGCCAATAGGCCCGTGCGATGGC
CGGCGGCAGAATCAGTGGACGTCCTTCCAGTATTCCTTCTTCAGCAGGTACAGCAGGAAC
GTCAGCAGGGCCAGGAACAGGATCACCCATACGCCCAGCTGCTGGCGCTTGAGCGCGGCC
GGTTCACCGGCGTATTCGAGGAAGTTGGTGATGTCCCGAACGGCCTGATCGTACTGGCCG
GCATCGACCGACCCGGGCGTTTCGATTTTCAGGCCGGTCACCGGCGGGTCCATGCCGGGC
GCTTCCGCCTTGCCGTGCACCGCATGCTGCAGGCCCTGCATCTCCCACAGCGGGTTGGGC
ATGGAGGCATTGGCGAACAGCGCGTTGTTCCAGCCCAGCGGGCGGCTGCTGTCCAGATAG
AACGACTTGAGATAGGTGTAGACCCAGTCACTGCCCCGCACGCGCGAGATCAGGCTGAGA
TCGGGCGGCATCTTGCCGAACCACTTCTCCGCGTTCTCCTTGGGCATCGCCACCGGGATC
GGGTCGCCGATCGCCGAGCCGGTGAAGTTGAGGTTGTTCATCACCTCTTCCTCGGTCAGG
CCGAGGTCCTGCGCCATCCGCGAATAGCGCAGGTACTTCAATGCGTGGCAGCCGGAGCAG
TAATTCATGTACAGCTGCGCGCCGCGCTGCAGCGAGGCGCGGTCACCGAGGTCGTTGCCG
GCCTGCAGCAGCGGGGTGCCGCCTTCGGCGGCGGAGGCCAGGAAACTGCCCAGCATCAGG
GTGGCCGCCAGGGCCAGCCGGACCATCCAGCGCTCAGTCATGCGTGGTCACCCTCTCCGG
TACCGGCTTGGTCCTGTCCAACCTTGTCCATAGCGGCATGGTGATGAAGAACGCGAAGTA
CAGGAAGGTCAACACCCGCCCGATGTAGGTCTCGTGCACATCGGTGCCCGGGCCGGAACC
AATCACGCCCAGCCACACGAAGCACACCGCCAGCACGCCCAGCATCACCTTCGAGATCCA
GCCGCGGTAGCGCACCGATTTCACCTTCGCCTTGTCCAGCCACGGCACCAGGAACAGGAT
CGCGATGGCCGAGAACATCACCAGCACGCCGCCCAGCTTGTTCGGCACCACGCGCAACAT
CGCGTAGTACGGCGTGTAGTACCAGACCGGCTTGATGTGTTCCGGGGTCACCAGGCGGTT
GGCTTCGGTGAAGTTGTCGTGCTCCAGGAACAGGCCGCCGAAACCGGGGGCGAAGAAGAT
GATGAAGGCGGCGATGATCAGCAGGAAGCCGGCACCGACGCCATCCTTGAGCGTGTAGTA
CGGATGGAACGGAATGCCGTCGGCCGGGGCGTTCGGCGACCAGCGGTTGCCCTTGGGCCC
CTTCTTGATCTCCACGCCATCGGGGTTGTTCGACCCCACCTCGTGCAGCGCGCCCAGGTG
CAGCACCACCAGCAACAGCAGCACCAGCGGCAGTGCGATGACGTGCAGCGCGAAGAAGCG
GTTGAGCGTGGCGTCACTGGGCAGGTAGTCGCCCATGATCCACTCGGTCAGGCCGTTGCC
GATCACCGGTATCGCGCCGAACAGCGAAATGATCACCTTGGCGCCCCAGAACGACATCTG
CCCCCACGGCAGCACGTAGCCCATGAAGGCTTCGGCCATCAGCACCAGGTAGATCAGAAT
GCCCAGGATCCACACCAGCTCGCGCGGCTTCTGGTAACTGCCGTACAGCAGGCCGCGGAA
CATGTGCAGGTAGACCACGATGAAGAACAGCGAGGCCCCGGTGGAGTGCATGTAGCGGAT
CAGCCAGCCCCACTCCACATCACGCATGATGTATTCGATGGAGCCGAACGCCTCGGCGGC
GTTGGTCTTGTAGTGCATCGTCAGGAAGATGCCGGTGACGATCTGGTTGACCAGCACCAG
CAGCGCCAGCGAACCGAAGTAGTACCAGATGTTGAAGTTCTTCGGCGCGTAGTACTCGGT
GACATGCTTGCGGTAGACCGGCATCAGGCCCGGCGCGCGGGCATTGACCCAGTCGGCCAC
GCCGCTGGCGGTACGAGCGAGGATATTGGCCATCAGGCTGCCCCCTGCGGATCGACACCG
ATGATGATGGTGTTGTCGTCCTGGTAATGGTGCGCGGGCACCTTCAGGTTGATCGGCGCC
GGCACGTCCTTGAAGACGCGGCCGGACATGTCGAAGCGCGACTTGTGGCAGGGGCAGAAG
TAGCCGCCCTTCCACTGCGGGTCATAGGGTTCAGGCCGGATCTCGGCGACCATTTCCGGC
GAACAGCCCAGGTGCGTGCACAGGCCGACCAGCACGGAAATGTCCGGCTTGATCGAGCGC
AGCTCGGGGTTCTGCTTCAGCACGTAGTCCGGCTGCTGGTCCTTCTCGCCGGACTCGGGG
TCCTTGAGGCGGCCATCGAGCCCGTGCAGTGCATCGAGGATCGCCTTGGACCGCTTGACG
ATCCAGATCGGCTGGCCACGCCATTCCACGATCAGGCGTTGGCCTTCCTGCAGGGCGCTG
ATGTCGGCCACCACCGGTGCGCCGGCAAGCTTGGCACGGGCACTGGGGTTCCAGGATTTG
ATGAAAGGAACAGCGGTGAATCCGACGCCGACGGCGCCCACCACGGCTGTGGTGGCAGAA
AGAAAACGCCGACGTCCGGTGTTGACTGGATCGTGTACCCCATCGTTGGCCATCCGGCAC
TCCGATATTGATTAGGTAGCTTTAAGGCTGCCAGCGGATCCGGTGGGGGCCAGAGCCGCA
TTGAATCATGGGCGAGTGTAGCGGAACCGTCGAGCGCCACACAACGCATTGCAACAACAT
TGATTACGGGGCTGCCAGCCAGTGGCCGGTCGGTACCGGCCATTGCCCAAGGTTGCCGGC
CAGCGGCCGGCACTACTGGTGCGTCAATGCGGTGCGGTAACGCTCGGCCAGCTGCCCGAC
CCGGCGCACGTAGTACTGGGTCTCGCTGTAGGGCGGCACGCCACCGTGGCGGTCAACCGC
GCCTTCGCCCGCGTTGTAGCCAGCCGCGGCCAGGGTCAGGTCGCCATTGAAACGCTTCAA
CAACCACGCAAGATACTGCACGCCACCGCGGATGTTCTGCCCGGCATCGTAGGAATCGCT
GACTCCGAAACGGGCCGCGGTTGGCGGCATCAGCTGCATCAGGCCCTGCGCGCCGGCGCG
GCTGAGCGCGGTCGGGTTGTAGGCCGACTCGGCGTGGATGATGGCGCGCACCACGGCTTC
GTCGACGCCGAACTCGCGCGCGGCCGAGCTGATCTCGGTCTGGAACGCGGTGGTGTTCAA
CCGCACCGAACCGAAGTCCACGCGCGGGTTGACGCCACAGGCGTAGCAGCGCTCCATGAA
ACTGTAGCGGATGGTGCGCACCGGGCCGAGGTTGGCGACCTGGGTCGGGCGCGCACTGGT
GTAGTGGCGCACGCCGTCCTTCATGAAGGAATAGACCTGGCCGCTGACCATGCGCCCGCT
GCGCGAGGCGACCGGGGGCGCGGGTACGGCGGCTGGCGCAGCCGCCGGCGCCGCAGTGCT
GGCCGCCACCGCCACCGGGTTGCGCTCGATGCTGGCCACGGTGGTCGGCGCCGGCTTCGG
CGCGGCCACCACCGGGCGCGGTGCCGGGCGGAGGTCGCGGCTGTAGCTGATGGCGCTGCA
GCGGGCCCCGGCCAGGCGCTTGCTGACATAGCTGGTGACCCCGTCGGCGCCCTGGCACTT
GAACAGGGTGCCCGCGCTGGCCGGCGCAGCGGTCAGCGCAGCGATGATGATCGCCGTTGT
CCCCAGTATCCCCTTCATGCCGGCGAGTGTCCCAGCTTCGCCGGGGCTTGCCAAGCGACG
CGGCTCAGCCTGTGACCGGCGGCACAGCCAGCACCTGCCCCAATCCGGCCAGACGCTGTG
CCAGTTCATCGCGCAGGCCCGGCGGCGTGGTCCACACCGCCACCGGCACCCGGTCCAGGC
TGAGGATCTGCGCCAGCATCATGCCGCGGCTCTCGGCGCCCATGCGCAGCAGGCAATGGT
CGGGCCCATCGTCCTCCAGCACACCACACCAGGGCGGGATGCGGCCTTCCAGCTCGGCGC
GGCTGCCGGCCAGGCGGACGATGGCCTGCAGGGCGAACGGGGCCTGGCTGACCGCCTGCC
GCACCATCACATCCGGCGGTGCGGGCGTACGGCGGTGCATGCCCGGCTCGGCGCATTCGC
GCACCGCGCCCATCCGGTCCACGCGCAGGGTGCGCCAGTCCTGCCGGCCCAGGTCCCAGG
CCAGCAGGTACCAGCGCCGCCCGTAGTTGACCAGGTGCTGCGCCTCGACCTCGCGCTGGG
TCACCGCTTCCTGGGCACTGCGGTATTCGAAGGCCAGCCGTGACGCCTGCCGGCAGTGCT
GGGCCAGCTGCCCGAGCAGGCGTGCGTCGGTGGACGGAAGGTCGGACAGGGTGGCGGTGG
CGGCATGCACCTCGCCGGCCTGCTGGCGGCGACGGGTCGGCACCAGCGGATCGAGCTTGG
ACAACAGGCCGCGCGCGGTGTCGTCGATGCCGGCGACGGTCGCAGAGGCCGCGCGCAGGG
CGATGGCCAGGGTAGTCGCCTCCTCCTCGTCCAGCAGCATCGGCAGCACCGGCGCCCCTG
CCCCCAGCTGGTAGCCGCCGCCAACCCCGGACGAGGCCCGGACCGGATAACCCAGCTCGC
GCAGGCGCTCGACGTCACGGCGGATGCTGCGCCGGTCCACGCCCATGCGCTCGGCGAGCT
CGGCCCCGGACCACTGGCGACGGGCCTGCAGCAGGGCGATCAGGCGCAGCAATCGATGGG
CGGTATGGCGCATGAAGGATCGAGGACAGAAGTCGTCCGCAATAGTGCCCCAGGATGGCC
TCCAGTTCACCACCCACCGCAAGGAGCAATGCCATGAATTCACGCCAGATCACCCTGTAC
CACGCCGCCCGTTCGCGCTCGAGCGGCGCCGTGGCCCTGCTCGAAGCACTGGGTGCCGAC
TACCGCATGCAGGTGCTGGACCTGAAGGCGGGCGCCAACCTGGCCCCGGCCTACCTGGCC
ATCAACCCGATGGGCAAGGTGCCGGCGATCGTCCACAACGGTGCGCTGGTGACCGAGCAG
GTGGCGATCTATCTGTACCTGGCCGACCTGTATCCGGAGGCCGGCCTGGCACCGCCGATC
GGCGACGCCCTGCGCGGGCCCTACCTGCGCTGGATGGCCTTCTATGGCGCCTGTTTCGAG
CCGGCGATGATCGACAAGGCGATGCACCGCGAGCCGCCGCCGCGCCTGATGTCGCCGTAC
AACGACGCCGAGACCGTGCTGCAGGTGATCGAGGCCCAGCTGGCGCAGGGCCCCTACCTG
CTCGGCGAGACGATGAGCGCCGCCGACGTGCTGTGGGGCAATGCGCTGGCCTGGACCACG
GCCTTCGGCCTGGTGCAGCCCGCGCCGGCCACGGCCGATTACATCGCACGGATGAGCGCG
ATGACCGCCTTCGACCGTTCGCGGCAGATCGATGCGGAGCTGGCGGCGTAAGCAGCGGCC
TCTTGTAGAGCCGAGCCCACGCTCGGCTGCTCCTCCGCCTTGCAAAGGCAGCCGAGCACG
GGCTCGGCTCTACGGTGATGGCCACGCTGGGCATGGGCTCGGTTGCACGGGCGCGGCGGC
TGGCGTGGGATGCGGGTAGAATTGCCCGCTTTCCCGCCACCCGAATGGATTAAGCGCCAT
GACCGGGACGCCAGACGTCTTTCCGCCCACCACACCGGGCGGTACCCCGCTCGTTGCCCT
GCCCGCTGGTCCGCGCAAGCCCGACCAGGTGAAAGGCAAGCTGTACATCAAGACCCACGG
TTGCCAGATGAACGAGTACGACTCGGCCAAGATGGCCGACGTGCTTGCCGCCAGCGATGG
CCTGGAACTGACCGACAGCCCGGACGACGCCGACGTCATCCTGGTCAACACCTGCTCCAT
CCGCGAGAAGGCGCAGGAGAAGGTGTTCAGCCAGCTGGGCGTGTGGAAGGGCCTGAAGAA
CAAGGGCCGCGAAGTCATCATCGGCGTCGGCGGCTGCGTCGCCTCGCAGGAAGGCGAAGC
GATCATCAAGCGTGCGCCGTTCGTCGACCTGGTGTTCGGCCCGCAGACCCTGCACCGGCT
GCCGGAGCTGATCCGCGCACGCCGCGAACAGAAGCGCCCGCAGGTCGACATCAGCTTCCC
CGAGATCGAGAAATTCGATCGCCTGCCCGAGCCGCGCGCCGAAGGACCCTCGGCATTCGT
GTCGATCATGGAAGGCTGTTCCAAGTACTGTTCGTTCTGCGTGGTGCCCTACACCCGCGG
CACCGAAGTCAGCCGCCCGTTCGAGGACGTGGTGGTGGAGGTGGCGCAGCTGGCCGCACA
GGGCGTGCGCGAGATCAACCTGCTCGGGCAGAACGTCAACGCGTATCGCGGGCCCTATGG
TGACGGTGAGTTCGCCGACCTCGGCCTGCTGATCCGCACCATCGCCGAGATCGATGGCGT
CGGCCGCATCCGCTTCACCACCTCGCATCCGCTGGAGTTCAGCGATTCGCTGATCGATGC
GTTCCGCGACGTGCCGCAGCTGGCCAACTTCCTGCACCTGCCGGTACAGGCCGGCAGCGA
CCGCGTGCTGTCGGCGATGAAACGCGGCTACACCGCGCTGGAGTTCAAGTCGAAGATCCG
CAAGCTGCGGGCGGTGCGCCCGGACATCTCGATCAGCTCGGACTTCATCGTCGGCTTCCC
CGGCGAGACCGACGCCGATTTCGAGAAGACCATGAAGCTGATCGAGGACATCGGCTTCGA
CCACAGCTTCTCCTTCATCTATTCGCGGCGCCCGGGCACGCCAGCCGCGGACCTGGAGGA
CACGATCAGCGATGCCGAAAAGCATGCGCGCCTGTCGCGCCTGCAGGAGCGCATCAATGC
GCATGCCGCCGGCATTTCCGAGAAGATGGTCGGCACCGTGCAGACCGTGCTGGTGGAAGG
CCCTTCGCGCAAGAACCCGAACGAGCTGACTGGCAAGACCGAGAACATGCGTTCGGTGAA
CTTCCCGGCGCCGGCGCGATTGATCGGCCAGTTCGTGGATGTGGTGATCACCGAAGCGCT
GACCAATTCGCTGCGCGCGCGGGTGGTGGCGGAATGAATCTTCGGGTCGGAGCCCCAAAG
GGGCTCCGACCCGCCGGCCCGATAAATTGGGGTCGGAGCCCCTGCGGGGATCCGACCCCC
TGCCTTCAATCCAGGCGCTTGCGGAAACGCAGGATGGCCAGGGTCATCATCACCACGATG
AAGGCCAGCAGCGCCAGCGCGTCGTGCCACAGCTCCCACAATGAGGCGCCGCGCAGCATG
ATGCCGCGCACCAGGCGCAGGAAGTGGGTCAGCGGCAGCACCTCGGCCAGCCACTGCACC
GGCCGCGGCATGCCAGCGAACGGGAACATGAAGCCCGACAGCAGGATCGACGGCAGGAAC
AGGAACAGGGTCATCTGCATCGCCTGGAACTGCGAGCGCGCACGCGTGGAGATCAGCAGG
CCCAGCGCCAGGTTGGCCAGCACCAGCAGCACCGCGGCCAGATAGATGTCCAGCAGGCTG
CCGCGAATGGGTACCTGGAACAGCCAGGTGCCCAGCACCAGCACCAGCGTGGTCTGCAGC
AGGCCGATGGCCGCATAGGGCAGCACCTTGCCGACCATCAGCTCGCTGCGCGACACCGGC
GTGGCGATCAGCAGTTCCATGTTGCCGCGCTCGCGTTCGCGCACCACCGCTACCGCCGTG
AACATCACCAGGGTCATGGTCAGGATCACCCCGATCAGGCCCGGTACGATGTTCACCGCC
GAGCGCCGCTGCGGGTTGTAGAAGCTGGTCACGCTGACCGGACCACTGGCGATGCTGCCT
TCGCGCAGGGGACGGGTGTTGCTGGTCGGGCGCGTGTCCAGCGGCACCTGCGCCAGCTGG
ATCGCCGCGCTCTGCACCACGGTGTCGCTGCCATCGACCAGCACCTGCACCGCCTCGCGT
CCATCGAAGCGGCGACGCTCGAAGTCGGCCGGCACCACGATGCCGACACTGATCTCGCCA
CGGCGCAGCGCCTGCATCAGCTGGGCAGGCGTGTAGGCTTCGCTGCGCGGCGTGATCACG
CCGGTGGCCACCATGTCCTGCACCAGCGCGCGCGAAGCGGCGCTGTTGGCCTGATCGGCG
ACACCCGCATCGAGATGACGCAGGTTGAGGTTGATCGCATAGCCGAACAGCAACAGCTGC
ATCACCGGAATGCCAACGATCATCGCCAGCGTGATGCGGTCGCGGCGCAGCTGCCGCAGC
TCCTTGAGCATGATCGCCCACAGCCGGCGCAGGTTCATCCCGCCGGCTCCCGGCCGCGGC
CACGGGTGGCGGCCACGAACACATCTTCCAGGTTCGGCGCCACCGTCTGGATGCGGGCCT
GCGGGTCAGCGTTGGCAAGTGCACGGGCCAGCACTGCGACGTCCGCTGCGCCCTCATTGC
ACAGCACGCGCAGCTGGGTGCCGATCTGCGCCACGCTCAGCACACCGGGCAGCTCAGACA
GTGCGCGGCTGGCCTGCCGCGGCTGCGACGACGTGACCTGCAACGTGCGGCCGTCCAGCC
GTGCGCACAGCTCAGCCGGCGTGCCATCGGCGACCAGCGCACCACGGTCCAGGATTGCCA
GCCGGTGGCAGCGCTCGGCCTCGTCCATGTAGTGGGTCGACACCAGCACGGTGGTACCGG
CGTCGGCAAGTTCAAACAGGGCTTCCCAGAAATCACGGCGCGATTCCGGATCGACCGCGC
TGGTCGGCTCGTCCAGGAACAGCAGCTCGGGCGCGTGCACGACGGCGCCGGCCAGGGCGA
GGCGCTGCTTCTGGCCACCGCTGAGGGTTCCGGCCAGCTGCGGCTGCCGGTCCAGGAGAC
GGTACTGCTGCAACAGCTCGTCGACCCGCTGCCGGGCCTGCGCGCGTGGCAGATCCTGGA
TGGCGGCGAGGAATTCCAGGTTCTCGCGCACCGACAGGTCCTCATACAACGAGAAGCGCT
GGGTCATGTAGCCGATGCGCCGGCGCAGTGCTTCGGCCTGCTCGGGAACCTGCAGCCCCA
GCACCTGGATCTGCCCAGCGCTCGGTTCCAGCAGGCCGCACAGCATGCGGATGGTGGTCG
ACTTTCCGGATCCATTGGGCCCCAGGAAGCCGTACACCTGCCCGCGCGGCACAGTCAGGT
CGACATTGTCCACGGCCAGAAGATCGCCGAAGCGGCGGGTCAAGCCCTGCGCATGCACCG
CGATGTCGTCGCCGGTGTTCAGAAGCGCACCTGCACCGGCAGTCCGGCCGGAAGCTTCTG
CATGTCGGTGGCCGTGTCCACTTCGATCTCGGCCAGATAGCTCAGGCGCTCGACGTCATC
ACCGGTCAGTGCGTAGTACGGGGTGAACGAGGGCTCGCTGCGGATTGAGCGCACGTGCCC
CTTCAGCACGGTGCTGCCGTCTTCCAGCTGCACCTGCGCAGCCTGCCCGACCTTGACCTG
CAGGCGCAGCGGCTGCGGCAGGTAGACGCGTGCATAGGGGCGCTCGCCGACCAGCATCAC
CGCCAGTGGCGCCCCGATCGGCGCCTGGTCACCCTGCCGGTAAGGCAGGGCATCGACAAT
ACCATCGCGCGGCGCGCGCAGCTGCAGCTTCTGCAGGTTGACGCCCTGCACCACCTGCTG
CGCCTGCGCGGCATCGGCGGCCGCCTGGCCCTGGGCGATGTCCTGCGCGCGGCTGCCGTG
CACCAGTTCCAGCCAGGCCTGCTCGGCGGCCCGCACGCTGGCCTCGGCACTGCCGGCAGC
CGCCCGTGCACGGTCCAGCTCGGCGGCGGCGATCAGGCGCTGGCGTGCCAGCGGTTGCAC
CCGACGGTAGTAGGCCGTGGCTTCGGCGGACTGCGCGCGCAACGCGGCCAGCTGCGCCTG
GGCCTGCGCGATCTGTTCCTGGCGCGGGCCGATCTTCAGTTCTTCCAACTGGGCCTGCGC
GCGCACCGTGTCGGCCTGCGCCGCGGCGAACTGCGCGTCGCCGCGGGCGGGGTCGAGCTG
CATCAGCACTGCTCCGGCCTTGACCTGCTGCCCCTCGCGCACCTCCACCGTGGCGATCAC
TTCGGCCGCCGGCGCCGGCACCGTGATCCGGTCCCACTCCAGCGTGCCGAGCGCTGCAGG
CGGCGCCTGCCCACACCCGGCCAGCAGGCCGATACCCACCAATCCGATTCCACGCATCCC
ATTGCCGATGCCCATGCCATCCCCTCCTGCGACGGCGCCACGGTGCCATCCGCCCCGTGC
ACCCTCTATGATTCCGATCAGCCCTGACGGTTTTTTCACCACGCGTTGGCGAGCCTTTGG
CTGCAAGGCTCCGCGCCACCTATCCACAGGTTGATTCGGCATCATTCCACAACCGGTGTG
GAAAACCGGCAACACGGGATCCTGTTGCTCGCCTGGCAGCGGAACCTGCGCTGCGATCAC
GAAGAACGCCGGCGTGCCCGGGAAGTTCTCGGCCACGCGCTGCGACGTGCCCTCCCTCCC
GGTCCGCCCGTCCTGCGGGTGCCGGCACGCCCGGGTCCGTGACGATTTTTTCACCACCCC
CTCATGACGCTTGTGGCACAAGCACTGTAGAGGTCTATCCACAGGTTTCCGCAGCCCCCG
TCCACACCGGGTGTGGAAAAGCATGTATCGACCCCGTGCTGGCCGCGCGCCCGCTGCGCG
CGCTACCCTTGTCCTCCCTGAATACACTGCGGTGGAAGGCTTCCGCCCCACCCAAGGCAA
TGAAAAGCATCGAACATCGAGACTTCACCCTGTCGCCGGAAGACACCGAGCGGCTGGCCA
ACCTGTGCGGCCCCTTCGATGGGCACCTGCGCCAGATCGAGCTGAAGCTCGGCGTGGAGA
TCGCCAACCGCGGTTTCGTGTTCCGCATCAGCGGGCCCAACGAAGCCATCGTCGAGGCGC
AGAAGCTGGTTGAAGCGCTGTACGCCGAAGCCGGCGAAACCACCTTCGACAACCACGCCA
TCCACCTGCGCCTGGCGCAGGCCAACGTCGAGCAGATCGCCGAACGCTCCTACGAAGCGC
AGGAGGTGGCGATCAAGGTCAAGCGCGGCACGGTGCGCGGTCGCGGTGTCAACCAGGGCC
GCTACCTGCACCAGATCGCCACGCATGACATCAACTTCGGCATCGGCCCGGCCGGCACCG
GCAAGACCTTCCTGGCCGTGGCCAGCGCGGTCGAAGCGCTGAACGAATCACGGGTGCAGC
GCCTGATCCTGGTGCGCCCGGCGGTGGAGGCCGGCGAGAAGCTGGGCTTCCTGCCCGGTG
ACCTGAGCCAGAAGGTCGACCCCTACCTGCGACCGCTGTACGACGCCCTCTACGAGATGA
TGGGCGTGGAGAAGGTGGTCAAGCTGCTGGAAAAGAACGTCATCGAAATCGCGCCGCTGG
CCTACATGCGTGGCCGCACGCTCAACGATGCCTTCGTGATCCTGGACGAAGCACAGAACA
CCACCATCGAGCAGATGAAGATGTTCCTGACCCGCCTCGGCTACGGTTCCACCGCCGTGG
TCACCGGCGACCTGACCCAGACCGATCTCCCCAAGCACGTGAAGTCCGGCCTGCGCGATG
CCATCGACGTGCTGCGCGAGGTCGAGGGCGTCAGCTTCACCTTCTTCGAGTCGCGCGACG
TGGTCCGCCACCCGCTGGTGGCGCGCATCGTCAGCGCCTACGATCGCCGTGACCTGCATC
AGATCCAACCTGGAGCAACTCCATGACCCGTGGTCCCGTGCGACTGGACGTCGCCGTCAG
TTATGCCCTGCCGCGCACCGGCCTGCCGGCGGCGGTCAGCTTCCGCAAGTGGGTGGCTGC
TGCGCTGAAAGGCCGCATCCGCGAGGCCGACCTGGCCATCCGCGTGGTCGATGCCAAGGA
AGGGCAGTCACTGAACCGCCATTATCGCGGCAAGGATTACGCGACCAACGTGCTCAGCTT
CCCGGCCGAAGTGCCCGAAGGGCTGCCCAAGGGCGTGAAGTTTCCGCTGCTGGGCGACCT
GGTGATCTGCGCACCGGTGGTGGCCCGCGAGGCCGATGAACAGGGCAAGGCGCTCAACGC
CCACTACGCACACCTGACCGTGCACGGCGTGCTGCACCTGCTCGGCTGGGACCACGAGGA
CGACAAGGAAGCCGACGCCATGGAACAGCTGGAGCGCGAGATCCTGGCCGAGCTCGGCAT
CGCCGACCCCTACGCCGGCGAGCGCTGAGGCCCACGCACACCGGGATCTTCACGGAGGAC
GCGCCCATCGCGCTGCTGCCCGCACTCATCGCCGCTCTTCTGCAGGTGACCACTGCCCCG
GGCATCGACCCCGGCCGGGAACGACCGTCGCCGTTCCCGGCCAGCGACAGCGCCGCCGAC
ATTGCCGCCAAGGTCGCCGAGGTGCAGGCGTTCTTTGACGTCAGCCAACAGACGGCGCGT
CAGGCGGTCGCCGAGGCGCAGCAGCACGCATTGATGGAACGTTTGAAAGCGCGCCACGCG
GCACGCCTCGCCGGAATCTGGGTGGACAACGCGGCAGGTTGGAACGTCGTCGTTCGACTG
ACTGGCCCAGCACCCGCGGCCGATGAGACACATCCAGGGGCGGATGGCCCGCAACGCGTG
CGCTACATCACCGGCGCCGCGATGACCGAAGCGGAGATGCAGCGCCGCCTGCACGCACAG
CGGGACTGGCTGCTGGCCCAGCTGCCCGACCTGTTCGGCTATAGCCTGGATGTCACGACC
GGGGAACTGGAGGTTGAGCTGCGCGATACCCCGGCCAACCGCGCGACGGCGGCGGCCGTG
CGCGACCACTTGCAAGTGCAACTGGGCTACCCGGTCAGGCTGCGCTGGTACCCAGCGACC
ACGCGCAGGCATCCGCCCTGATTGCCTTGGGGCGCTCGCGATGGCTGGCCGGGACCGGTA
CGATCACCGGCCTGCCTTCCGTTGCGGATCCCGTGCCCGTGCTGCGTATTGCCCTGCCCC
TGTTGCTCGCCGTGTCCGCCCCGGCCGCTGCCCTGGACCTGCCGGCCCTGATTGAATGCC
GCCAGGGCGTGGCCGAGCAGGCCGCGTTGGCGCCCCTGCTGGCTGATCCGCTGAAAGCCG
TCGCCCACGGCCTGCAGCCGCTGCCGCAGGGCAACCAGTTCATGAGCGAGTACCGGCTGG
CCCAGCCGATCAGCGTGTTCGGCGCCCGCACCGAACGGGTCGCCGTGGCCGGGTCCAGCG
TCATGGCGATCCTCGACCAGGCCGATCCGCGGCCGCTGGCCAGGCAGCTGGGGCTGGAGA
CCGGCTACGACCAGGACGGCAAGTTCATGGCCGGCCGCGAGCTGGTCAGCCGCGACGTGA
CCGATCCGAAGACCGGCGAGGCCCGGATCGAGTCGATCATCCTCAGCGTCTCCACCGTGG
CCTCCCATCCCGGCAAAACCCTGGCCGGCTGCACCTACAGCCTGGACCTGCCCGAGGAAG
AAGCCCCCGCCCGGCCTGAACTGGCCCCGCCGCCGATCACCGGACCGGGCAGCGACGGTC
ACTGACAGGCCGCCACATCCTGCTAGACTTGGGCCAACGCCCGGCTTGCCGGGTGCCCTT
TTTCCAGAGATGTCAGAAGACGACAGTAGTAGCTCCGCACAGGAGCCCAGTGAAAAGAAG
CGCGGCTGGCTTGAACGCCTGACCTCCGCCTTCTCCGGCGAACCCCATACCCGCGACGAG
CTGGTCGCTGTCCTGCACACCGCGCAGGAAGAGGGCCTGATCGCCGCCGATACCCTGAAG
ATGATGGAAGGCGCCATTTCGGTGGCCGAGCTGACCGTGGGCGACGTGATGATCTCGCGC
TCGCAGATGGTTTCGCTGCCGGTCGAAGCGCCCTTCCTGGAACTGATGAAGCAGGTGGTC
GAATCCGGCCATTCGCGCTTCCCGGTGCACGGCGAGAACAAGGACGACATCCTTGGCATC
CTGCTGGCCAAGGACCTGCTGCGCGGCGTGGTCGCCGACAACGGCCCGGCCAACGTGCGC
GAGCTGCTGCGCCCGGCAGTGCTGATCCCGGAGGCGAAGAAGCTCAACGTGCTGCTGAAG
GAATTCCGCCTGTCACGCAACCACATGGCCATCGTGGTCGACGAGTACGGCGGTGTCGCC
GGCCTGGTCACCATCGAGGACGTGCTGGAACAGATCGTCGGCGAGATCGACGACGAGCAT
GACGAGGCCGAGGATCCGTCGGCGCAGATCGCCATCCAGTCCGACGGCCAGTACGTGGTC
GACGCGCTGACCCCGATCGGCGACTTCAACGAACGCTTCGGCGCTACCTTCTCCGACGAG
GACTACGACACCATCGGTGGCCTGGTCACCGAGGCCGTGGGCCACCTGCCGGAAGTCGGT
GACGAGCTGGCGCTGGACCGCTTCATGTTCCGCGTGGCCCGCGCCGATGCGCGCCGGGTC
CAGGCCTTCCACGTGACCGTGCTGCCGCCGGACGCGCAGGACGACGCTTGAAGCGCGGCG
CCCTCCTGGCACTGCGCCTGAGGTTGTGGCTGGCACTGTGCGTGCTGGCCACGGCCCTGC
CGCTGGCCGCCTTCGCGCAGCCGGCGGCACCCGAACCTGCTGCACCCGCCACCAGCGCCG
AGGCTCCCGCCCCGCGCATCGGGGTGGTGACCATGCAGCCGGGCACGGTGTTCTTCGAGC
GCTTCGGCCACGACGCCATCGTCGTGATCGATCCGCTCAGCGGCGAAGCGACCTCGTACA
ACTTCGGCTACTTCGATCCGTCCGAGGACGATTTCATCAGCCGCTTCGTGCGCGGCGACA
TGATGTACTACCTGGTGGCGCTGCCGCTGCAGCAGGATCTGTCGTACTACGACGAGACCG
GCCGTGGCGCCAGCGTGCAGTGGCTGGACCTGCGCCCGGAGCAGGCACGTGCACTGGCCG
CCGACCTGGCCGAGCGGGCCAAGCCGGAAAACGCGCGCTACCACTACGACTACTACACCG
CCAACTGCGCCACGATGGTACGCGACACGGTGGACAAGGCGCTGGGTGGCGGCCTGCAGT
CGCAGCTGTCGGGGCGCTCGCGCGGCAATACCTACCGCAGTGAATCGGTGCGCCTGGCCT
CGCCGGCACCATGGATGTGGCTGGGCTTCGATGTCGGCCTCGGGCCGTTCGCCGACCAGC
CGCTGTCGCGCTGGCAGGAAGCCTTCGTGCCGATGCGCCTGGCCGATGCGCTGCGCCAGG
CGCGCAACAGCGATGGCCGGCCGCTGGTGCAGTCCGAACAGGAACTGCTGCCGCACCGCA
TCGACCCGGAGCCGAAGGAATTCGCACGCCGCTGGTGGCCGTGGCTGCTGCTTGGGCTGG
TCGTGGCCGGCGGCGTGCTGGCGCTGCGCAACCGCCCGCGCCTGCTGGCCGGGCTGGCCC
TGCCGTTCTGGCTGCTGTGTGCCATCGCCGGCAGCCTGCTGGCGTTCCTGTGGGGCTTCA
GCACCCACTACGCCGCCTGGGCCAACCGCAACCTGCTGCTGCTTTCGCCACTGGCCGTGC
TGCTGCTGCCAGGCGCGATCGCGCTGCTGCGCCGGCGCGCGCCGGGCCGCATGTTCAGGG
TCGTGCTGTGGCTGCTGGCGGTGCAGGCCGTGGCGGCGCTGGTGCTGCACTGGCTGAGCC
TGCAGGCGCAGTACAACGTGCAGTGGATCGTGCTGCTGCTGCCCGTCCACGTCGCGCTGG
CGTGGGTACTGGGGCGCCGTCCTCACTTGTCCGAAACACGGCACTGACGCACGATGGCGG
GCATGTCATTGCCCGCCTCCGCTTCCGCCCCTGCCTCGGCCAACCCCGCCTGCGTCATCA
ACTGCGTCCACTACGATGACGACGGCAAACGCCACGACATCAGCCTGGATGCCATCAGCG
ATGTCATTGCCAGTGGCAACGGCTTCGTCTGGGTCGGCCTGTACGACCCCAACGACGATG
TGCTGCTGAAACTGCAGGAAGAGTTCTGCCTGCACGATCTGGCCATCGAGGACGCGCGCA
ATGCGCACCAGCGGCCCAAGGTCGAGACCTACGGCAATTCGCTGTTCGTGGTGGTGACCA
CCGCGCAGATGGTGGACGAACGCATCCAGTACGGCGAAACCCACGCCTTCCTCGGCCCGC
GTTTCCTGGTGACGGTGCGCCACGGCGCCTCGCTGTCCTACGCCCCGGTGCGTGCACGGG
TCGAGCGTGAACCGCAGCTGCTGAAGATGGGCCCGTCGTACTGCCTGTACGCGGTGACCG
ACTTCGTGGTCGACAACTACCTGCCGATCGTGCACCGCTTCCGCGACACCCTGGACCTGC
TGGAAAAGGACATCTTTGCCGACAGCTACAAGCGCAGCACGGTGGTACGGCTTTACGAGC
TCAAGCGCGAACTGAACAAGATGCGGATGGCGGTGGCACCGCTGCAGGATGTGCTGGCGC
AGCTGCGCCGCTACCAGGGTGACCTGATTCCCGATGAAGTGAAGCTCTACGTGCGCGACG
TGCATGACCACGCGGTACGCATCAGCGATGTGATCGACACCCTGCGCGAGATGCTGGGCA
CCGCACTGAGCGTGAACCTGTCGCTGGTGACGCTGGCGCAGGGCGAGACGGTCAAGCGCC
TGGGTGCATGGGCCGCACTGCTGGCAGCGCCGACGCTGATCACCAGCTGGTACGGCATGA
ACTTCAGCCACATGCCCGAGCTGAGCCAGCCGTGGTCGTATCCGCTGATGATTGTCGGCG
TGGGCGGTGTGTGCGTGGGCCTGTACCGGTTGTTCAAGCGCGCGAAGTGGCTGTAGCGCG
AATCGACCAACGGTCGATACCCACCATGCACGGGGGCGTCGATACCCACCATGCACGGGG
GCGTCGATACCCGGCAATCCGGTAGGCCGCGACCGTTGGTCGTGGCACATGCCCCGCTTC
TGGTAGTGCCGGCCGCTGGCCGGCAACCAGGGCAATGCCGCCCAGCGGCCGGCACTACCC
TTCGGCATCAAGCCACGTAGACGGTCTTGATGTTCATGAACTCGTGGATGCCGTGGTCGG
CCAGCTCCCGGCCGAATCCGGACTGCTTGCTGCCACCGAACGGCAGCCGAGCGTCGCTCT
TGACGATGGCGTTGACGAACGCGGCGCCGCATTCCATGCGCTGCGCGAAGGCTTCGCCGC
GCACCGGGTCGCGCGTCCACACGCTGCCGCCCAGGCCGAAGCGGGTGTCGTTGGCCACGC
GCAGCGCCTCGGCCTCATCCTTGACCCGGATCACCGCAGCCACCGGCCCGAACAGCTCCT
CGTCGTAGGCAGGCATGCCTGGGCCGACCTGATCGAGCACGGTCGCCGGATAGCCCGCAT
GGGTGCCGGCAATGGGCTCGCCGCCGACCAGAACGCGCGCGCCCTTGGCGACGCTGGCCT
GCACCTGCTTGTGCAGTTCGTCGCGCAGATCGGCACGGGCCATCGGCGCCAGCGTGGTGC
CACGCTCACTGGGATCGCCATACTGGCGCTGGCCCGCGGCTTCAACGAAGCGTCGGGTGA
AGTCATCGGCGACCGCATCGACCACGATGAAGCGCTTGGCCGCAATGCAGGTCTGCCCGC
TGTTGTCGAAACGCGACTTCACCGCCGCCGCCACGGCCTTGTCGAGGTCGGCATCGTCGA
GTACCACGAAGGCATCGCTGCCACCCAGCTCCATCACCGACTTCTTCAGCTGGCTGCCTG
CAGTGGACGCGATCGAGCGCCCTGCCCGTTCGCTGCCGGTCAGCGTCACCGCCTTCACGC
GTGCGTCGCGCAGCACCTCGGCAGCCTGGTCGTTGTCGATGTGCAGCACGTCGAACACGC
CCTCAGGCAGGCCTCCGTCACGACACACCGCCAGGATCAGGTCGGCGCACTGCGGCACGT
TGCTGGCGTGCTTGAGCAGGGCCACGTTGCCGGCCATGAACGCCGGTGCCAGGAAGCGGA
ACACCTGCCAGACCGGGAAATTCCACGGCATCACCGCGAACACGCAGCCGATCGGCTCGT
AGCGCACATAGCTGCGCTGGGCTTCGGTGTCGATCAGCTGCGGCTTGAGATAGTCGGCCG
CGTGGTCGGCGTAGTACTCGCAGGCGGCAGCGCACTTGTCGACCTCGGCCAGCGCCTCGG
CCTTGAGCTTGCCCATCTCATGGGTCATCGCCTGCTGCAGGTCGTCGCGACGCGTGCGCA
GCTGCGCGGCGATCTGGCGAAGGACGGCACCGCGATCCTGCAGCGAGCGATCGGCCCAGC
CGGGGAAGGCATCGGCGGCAGCCTGCAGGCGCTGCTCGATGTCAGCAGCGCCCATCAGTT
CATGGCGGTAGGTCACCTGGCCGGTGGCCGGGTCGATGATCTCGACGGTCATGGGGGATC
TCCATCTGGAAGACCCCCATTGTGCGCCGCTGTCCGTGAGCCGGATGTTGCCGGCGCTGT
CGACAGGCCGTGTACTCAGCCGTTGTCCTGCCGCGCCAGCTGCAGGTCGCGCTGGCGCCG
CTTCTCGGCGCGGGCGTTGATGTACCAGCCGATCACCGCAGCGATCGACACCGCCGACAC
CAACAGCGTGGCCAACGCGTTGATCTTCGGACTGATGCCCATGCGCACCGAAGCGAACAC
CTTCATCGGCAGCGTGGTCGAGCCCGGCGTGGCCACGAAGCTGGCCACCACCACGTCATC
CAGCGACAGGGTGAAGGCCAGCAGCCAACCCGCCACCAGCGCCGGCGCGATGATGGGCAG
GGTGATGCGGGTGAACACGGTCAACCGGCTGGCGCCCAGGTCCATCGCCGCTTCTTCCAG
CGACAGGTCCATTTCCTGCAGGCGCGAGGACACCACCACGGTGACGAAGCAGAGGGTGAA
GGTCACGTGCGCGATCCAGATGGTGGCCAGGCCACGCGCCGGGAAGCCGGGAATCGCGCC
CATCGATGCCAGCAGCGCCATCAGCGAGAAGCCCAGGATCACGTCCGGCATCACCAGCGG
CGCGGTCACCAGCGCGCCGAACAGTGGCTTGCCACGGAATCGCTTGAAGCGGGTCATCAC
CATCGCCGCCAGCGTACCCAGCACGGTGGCGGTACAGGCGGTCCAGAACGCCACCACCAG
GCTGGTCCACATCGCGTCCATCAGCGCGCGGTCGGCGAACAGGTCGCTGTAGGCGCGGGT
GGAGAACCCGGCCCAGACCATCGCCAGCCGCGAGCTGTTGAACGAGTAGAACATCAACAA
CAGGATCGGCAGGTACAGGAAGGCGAAGCCGAGCAGCAGCACGCCCAGCCCCAGGCCCTT
GGCGGTACGCGGGCTCATGCCTGCTTCCCTTCCAGCAGGCGCTGCTGGGAACGGTTGAAC
AGCAGGATCGGCACCAGCAGCAACAGGATCATCGCCACCGCCATCGCCGAAGCGCCCGGC
CAGTTGCGGTTGTTGAAGAACTCGTTCCACAGCTGGCGGCCGACCATCAGCGTCTCCGAA
CCACCGAGCATTTCCGGGATCACGAACTCACCCACCGCCGGGATCATCACCAGCATGCAG
CCGGCGATGATGCCGGCCTTCGACAGCGGCAACGTGATGCGCAGGAACGCCTGCCACGGC
TTGGCGCCGAGGTCGTAGGCCGCTTCCAGCAGGCGGTGGTCATGCTTGACCAGGTTGGCG
TACAGCGGCAGCACCATGAACGGCAGGTAGCAGTAGACGATGCCGATATAGGCGGCGGTC
GGCGTATCGATCAGCTGCAGTTTCGGCAGCCCCATCGACGTCATCAGCGTCTGCAGGCCA
GTGAACTGCAGGAACTGGTCAAGCAGGCCATTGCGGTCCAGGATTGCCTTCCACGCATAC
ACGCGGATCAGGAACGAGGTCCACGACGGCAGCACCACCAGCATCATCGCCACGTTGCGT
GCGGCCGGCGACAGGCGCGCGATGGCATAGGCCATCGGATAGCCGATCAGCAGGGTGAAG
AAGGTGGCGATCGCCGCGATCTTGATCGAGCTCAGGAACGCCTGCGCATAGATCGAATCG
CGGAACAGCGCCAGGTAGTTCTCCAGGTTCAGCTTCAGCGAGAAGCCGCCGTCGGCGTAC
TGCAGCAGCCAGGTATACGGCGGCGAGCCGACCCGGCTGAGCGAGAAGCTGATCATCAGC
ACGATCAGGAACGGCACTGCGAAGAACAGCAGCAGCCACAGGTACGGAATACCGATCACC
GTGGCACGCAGCCCCGGCAGCCAGCGCTTCAGGCCGGCGACGCTCATGAGGTCAGCACCA
CGCCGTCGTTGTCGCGCCAGTGCACCCATACGCTGTCACCCCAGGTCAGGCCGTCGCTGG
CCCAGCGCTGCGAGTTGGCGAAGTTGGCCAGCACCTTGGCGCCGCTGGGCAGCCGCACGT
GGTAGACCGAATGGCTGCCGAAATAGGCGATGTCCTCGATCACGCCCTGCGCTTTGTTGG
TGTGCCCTTCCGGCTCGTCCTTGCCGATCATCACCTTTTCCGGGCGCAGCGCGAATGCGA
CCGGCTGCCCTTCGTAACAGGTGATGCCATGGGCGATGTAGATCGGTGCCGGGAACAGCG
GCGAGCGCACGGTCACGTATTCGGGCAGGTCCTCGTCGATCACCCCGTCGAACAGGTTGA
CCGAGCCGATGAACTCGGCAACGAAGCGGTTGGCCGGCTGCTCGTAGACCTCGTCCGGCT
TGCCGACCTGCTGGATCCAGCCGGCATCCATCACCGCGATGCGGGTGGCCATGGTCATCG
CTTCTTCCTGGTCGTGGGTGACCATCACGCAGGTCACGGCCGACGATTCGATGATGCTGA
CCAGTTCCAGCTGCATCTGCGAGCGCAGCTTCTTGTCCAGTGCGCCCATCGGCTCGTCCA
GCAGCAGCAGCTTCGGCCCCTTGGCCAGCGACCGCGCCAGCGCCACGCGCTGCTGCTGGC
CACCGGACAGCTGGTGCGGCTTGCGCTTGCCCAGGTGGCCCATCTGCACCAGGTCGAGCA
TCTCGCCGACGCGCTTGCTGATCGCGTCCTTGCCCAGGCCATCCTGCTTCAGGCCGAAGG
CAATGTTCTGTTCGACCGTCATGTGCGGGAACAGGGCATAGGACTGGAACATCATGTTGA
CCGGCCGCTGGTACGGCGGCAGCGCGTCCAGGCGCTGGCCATCGACGGTGATGCTGCCCT
TGGTGGGCGTCTCGAAGCCGCCCAGGCAGCGCAGCAGGGTCGATTTGCCGCTGCCGGAGC
CTCCGAGCAGGGCAAAGATCTCGCCCTTGCGCACGTCCAGATTGACGTCGTCGACGGCGA
CGAAACCGTCGAATTCCTTGCGCAAATCACGAATGGAGAGATAGCCGGGCGCACCGGTCG
TGTCGACGACGGCGGCTACCGGCTGGGCTTCAACGGGCATGGGGGCTCCGGGAGCGGGCG
GTGGACAGCGGCCGCCATTCTAACGGCCGGGGGCTGCAGGGGATATGACGGCAACGGGTG
GCACCCACCGGGCCGGGAGGATCTGCAGATCTGGTGGGGGCCGACCGTTGGTCGGCCCCG
CCGGAAAAGCATGCCGACCAACGGTCGGCACCCACCTGCCAGCCAGCCCTTAGCGCCCGG
TCTTCACCTCGGTCCACAGCCGGGTGTAGAGCTTGTCGGTCTCCGGCGTGTTGATCGAGT
AGGTGAACATCTTCTCGGCCACGTCGGCCGGCGGGTAGATGGTCGGGTCGGTACGGATCG
CCTCGTCCACCAGCGGGGTCGCGGTCGGCACCGGGTTGGCGTAGTGGATGAAGTTGGTGT
TGGCCGCGGCAACCTTCGGCTGCAGCAGGTAGTTGATGAAGGCGTACGCGGCTTCCGGAT
GCTTGGCGTCCTTCGGGATCGCCAGCATGTCGAACCACTGCGGTGCGCCTTCCTTCGGGA
TCGAATAGGCCACGTGCACGCCATTGCTGGCTTCCTCGGCGCGGTCGCGGGCCTGGATGA
TGTCACCCGACCAGCCGACCACCAGGCAGGTACCGCCGTTGGCCAGCGAACCCACGTACT
GCGAGGAGTGGAAGTTCTGCACGTACGGGCGGATCGACTTCAGCAGGTCGGCGGCCTTCT
GCAGCTCGGCCGGGTCGCCGCTGTGCGGGTCCAGGCCCAGGTAATGCAGTGCGATCGGGA
TCATGTCCGCTGGCGTGTCCAGGATGGTCACGCCGCAGTCCTTCATCTTGCTGATGTTCT
CCGGCTTGAACACCAGGTCCCAGCTGTTGGCGATGTCGGCGCTGCCGCCGAAGCGCTGCT
TCAGCATGTCCACGTTGTAGCCGATGCCGGTGGTGCCGATCATGTACGGCACGCCGTACT
GGTTGCCCGGGTCCTGGGTGGCGATGCGCTTCATCACCGCCGGATCGAGGTTGGCCAGGT
TCGGGATCTTGCTCTTGTCCAGCGGCAGGAACACACCGGCCTGGATCTGGCGACCGAAGA
AGTTCAGGGTCGGCACCACCACGTCATAGCCGCTGTTGCCGGCCAGCAGTTTGGTCTCGA
CCATCTCGTCACTGTCGAACACATCGTAGGTCACCTTGATCCCGCTCTCCTTCTCGAAGG
TCGGAATGGTGTCCTCGGCGATGTAATCGCTGTAGTTGTAGACGTTCAGGACCTGGCTGT
CCTGCGCGCCGCCATTGCCACCGCCACAGGCGGCGAGCATGGCGGAGGCCAGGCCGAGCG
TGAGGATACGCAGCTTCATCGGGTGCTCCAGAATGCGGGAAGGGGGGGCCGGCGGGGCCG
GCGACGGGTGTCAGCCTACCCCCCGGCGGCGGATTTTTCTATTCCGGATGCTCAGACGTT
CAGCAGCAGGAACTCGCGCTCCCACGAGCTGATGACGCGGAAAAAGGTCTCGTATTCCTT
GCGCTTGACCGAGATGTAGGCCCGGCAGAAGCGCTCACCCAGCAGGGCCTGCAGCTCGCT
GCACCGCTCCAGCCCGTCCAGCGCCTCGCCCAGCGAGCGCGGCAGGTCGTAGCCCAGTTC
CTTGGCGCTGCCGGTCACCGGCGCATCCGGTGCCAGCCGCTCGCGGATGCCCAACAGGCC
GCAGGCCAGGGTCGCGGCCATCGCCAGGTAGGGATTGGCATCGGACCCGGCGAAACGGCT
TTCCACGCGCATGTTCTCCGGCGTATCCAGCGGCACGCGCAGGCCGCAGGTGCGGTTGTC
GAAACCCCAGTGGACGTTGCTCGGCGAGACTTCGCCGAACACCAGCCGGCGGTAGGAGTT
CACGTTCGGCGCGAAGAACGCCATCGCCTGCGGTGCGTACTTCTGCAGGCCGCCCAGGTA
GTGCCCGAACACCGGGCTGAACTCGCCCTCGGCATCGGTCTCGCCAGCGAACACGTTGCT
GCCATCGCTCACCCGCACCAGGCTCTGGTGGATGTGCATGGCACTGCCCGGCTCGTTTTC
CATCGGCTTGGCCAGGAACGTGGCATACACCCCGTGGCGCATCGCCGCTTCGCGCATGGT
GCGCTTGAACAGGAACACCTGGTCGGCCAGGTCCATCGCATCGGCATGGGTGAAGTTGAC
CTCCAGCTGCGCCGCGCCGGACTCGTGGATCAGCGTGTCCACGTCCAGCTTCATCGCATC
GGCGTAGTCGTACATCAGGTCGAGGATCGGGTCGAACTCGTTGACCGCATCGATCGAGTA
CGACTGCCGCGCGGTCTCCGGGCGCCCGGAGCGGCCGGCCGGTGGCAGCAGCGGGAAGTC
CGGGTCGGTGTTCTTCTGCACCAGGAAGAACTCCAGTTCCGGCGCCACCACCGGGCGCAG
GCCCAGCTCGGCGTAGGCTGCCAGCACGCGGCGCAGCACGTTGCGCGGCGCCAGTTCGTG
CGGCTCACCGCTCTTGGTGTAGCAATCGTGGATGACCTGCGCGGTGGCGTCGGCCGCCCA
CGGCACCATGCGCACCGTGTCCGGATCGGGGCGCAGCATCATGTCCGAGTCCGACGGCGA
GGTCAGCTCGTAATAATCGTCAGGGAACTCGCCGGTGACGGTGGTGGCGAAGATGCCCTC
AGGCAGGCGCGTGCCGTAGTCGTGCGAGAACTTGTCGGCGGGAATGATCTTGCCGCGCGC
GTTGCCGGTGATGTCCGGCACCAGGCATTCCACCTCGGTGATGCGCCGCTCCTTCAGCCA
GCGCAGCAGCGTGCTTTCCTGCGGTGCGGGGGGCGTGGCCGTCTTGCGCGGGCGCGTTCG
GGAACTCATCGGGAATCCAGTCGGTTCTGTTGGTGCTGCCGGCAAGCCTGGCCGAACGCA
CGGAAAATAGCGTGATAGAACGGCGCCTGCATGACACGCCACTCCGGGTGCCACTGTACG
CCGAGCGCGAAACGATGGTGCAGGCTGCGTGCCGCTTCGACCAGCCCATCGTCGGCCACG
GCCTCGACCTGCAGCCCCTGCGCCAGGCGGGCGACACCCTGCCCGTGTACCGAATTGACC
TGCGCGCGGCCACTGCCGTGCCACTGCGCCAGCCAGCCATCGGCGGCCAGCGTGACCGCG
TGCGCCGGCCCATACTGCACCTCCACCGGCGCCTGCGGTTCTTCGCGATGGTCGGCCAGG
CCAGGCACCGCGTGCACCTGCGGATGCAGGCTGCCGCCCAGCGCGACGTTCAACTCCTGG
AAGCCGCGGCAGATCGCCAGCACCGGCAGGTCCAGCGCCAGTGCCTCGTGCAGCAACGCA
AAGGCATTGGCATCGCGGGCCGGGTCATGTGGATTGCCTGGCCAGCTGCGACCACCTTCA
TAGTGCTGCGGTTCGATATTGCTGACCGCGCCGGTCAGCAGCAGGCCATCCAGCCCCTGC
AGCCAGTCGCCGGCCGGCAGCGGTGGCTGCAGGCTCGGCAACACTACCGGAGTCACCTCG
GCCGCCTCGGCCAGCGCGCGCACGTACTTCTCGCCGGCCACCACGAAACGGTGATGGCCG
AGCACGGTGCTGTCGGTGGGCAGGCCCACCCAGGGCAGGCGGCGCATGGGAAAACTCCTT
GGCGTGCCGACACGTTACCCGTCGCCCGGCGAAGGCGGCAAGTCGGTGCCGTCACACCAC
AGCCGTCACGCATCGGCGAAACTACCGGGGTGAACGCCGATCGACCTGCCCCGCTCCGCC
CTCCCGCCCTGCACCCGCGAGGCCTGCAGTGAGCGCCGCGTTCCCGCCCAGCTGGTACGC
CGCCAGCCTGCCCGAACCGCCCGCACTGCCCCCGCTGCAGGGTAATGTGCAGGCCGACGT
TGCGGTGCTGGGCGCCGGCTATACCGGCCTGACCGCAGCCCTGGAACTGGCGGCACGTGG
CCGGCGCGTGGTAGTGCTGGAAGCGCAGCGGATCGGCTGGGGCGCGTCCGGCCGCAACGG
CGGGCAGGCGCTGGTCGGCTATGGCTGCGAGGTGGACGAACTGGAGCGTCAGCTCGGTCG
TGATGATGCGCGCCACCTGTTCGACTGGTCGCGCGACGCGGTGCAGGCGATGCGCGCCCG
CATCAATCGCCACGGCATTGACTGCCATTGGGTGGAAGGCCACGCCAGCGTCGCCATCCG
CGAACGCCATGAGCGCGAGCTGCGGGCCAACTGCGAGCACCTGCAACGCCATTACGACTA
CCCCATGCAGTGGTGGGACCGTGACGCCCTGCGCGCGCAGCTGGACAGCCCGCGCTATCG
TGCCGCGATGTTCGATCCGCTCAGCGCGCACCTGCACCCGCTGGCCTATGCGCGCGGTCT
GGCCGATGCGGCGCGCGCGGCCGGCGTGGTGATCCACGAGGATTCGGCGGTAACCCGCGT
GCAGCGCGGACCGCAGCCCACCCTGCACACCGCGCAGGGCAGCGTACGCGCCGCGCATCT
GGTGGTGGCCGGAAATGCCTGGCTGCAGGGCCTGTTGCCCGAGCTGGAACGGCGGATCAT
GCCGGTCGGCACCTATATCGGCGCCAGCGCGCCGCTGGGGGCCGAGCGCGCCCGCGCCCT
GATCGGCAACGACATGGCCGTGGCCGACACCGCCTGGGCATTGGACTATTTCCGCCTCAG
CCATGACCATCGGCTGCTGTTCGGGGGGCGCGCCAGCTACTCGGCGCTGCCCCCACCCGG
CCTGCGCGGGGTGATGCAGCGGCGCATGCACCAGGTGTTCCCACAGCTGGCCGACGTGGC
CCTGGACCAGGTCTGGGGCGGCTACGTGGACATCACCCGCAACCGCGCCCCGCACTGGGG
CCGGCTGGACGGCAATCTGTACTTCGCGCAGGGCTTCTCCGGCCATGGGGTGGCCGCCGC
CGGGCTGGCCGGCGAGGTGATCGCCGCCGCCATTGCCGGCCAGAGCGAGCGCCTGGACGT
GTTCCAGCGCCTTCGGCATGCGCCCTTCCCCGGCGGCCGGCTGCTGCGCACGCCGCTGCT
GGTGGCGGCGATGTCCTGGTACAAGCTGCGGGATGCGTTGTGGTGAAGATTCTGCATCTC
CACCTGTATTGAACGTTCTGACAAACGTACCGCAGCGCTGATCGTGCTGCACACGTCACA
GATTTTCACGCGACATCTGTGATGGATGGCTGGACAATTTCCTAAATGCGCAGCTATGCA
ATTGCATAATCGTTCGCAGACCGATACCGTCCTGAGAAACCGGGCCCCGCGGCGAATGGA
TGCTGACAGGGGACACGTAGGAGAGGGGGACGTGCGATTGGACTGGTGGAAAGAAGGATT
GTTGCTGAAGGTGCGCATTCGTCCGGCTGGCCTGATGATTGCCTTGCTTTATGCAGTGGC
CTATTGGGCAACCCGACAGCTGTCGCTGGATCAGTTCTATTTGCCAGCCGGCATCCGGGT
GGCAGCCGTGCTGTTGTGCCCGCCGCGCCTGTGGCCCTACCTGCTGCTGGGCGAATATGC
GTACTTTGCACAGTCCCGCGTGCCGATGATCGAGAAGTACGGCCTGACATGGGTCATTGT
TGCCTCCGCATTCCTCATGCCAGCGGTGATGCTGATTGTGAAGCTGCAACGGCGACTGAT
GGCGGAGTCGCAGACGATCGGCCTCTTGTTGATTGCCGCCGCTTCCAGCGTCGTTATTAC
TCTGCTCAACCTCAGTTTTTCCCATCTGCTCTGGCCAACACCTCCTTCCACACCCTTCCT
GACCAATGCCGCGCGCTTCAGCGTGGGTGATTTCATCGGCATTCTGACGGTGGCCCCCAT
CGCCATGCTGTGGGCGCGGCAGGACGTGGGGCAGGAGTGGAACGCTCGACGAAAGACCCC
GATGCTGGCAGCACTTTCATCGATGCTGCTGATCGGGATAGCAGCGACTCAACTGCCCGC
AGACTGGATTGCATTGAAGGCAACGTTCCTGCTGCTGTTGGCACTCCCCGCGGCCGCGCT
TACCTGCCTGTATGGCTGGAAGGGGGCTGCCCTTGCAGTGCCGGTGCTCAACATGGTCAT
CGGCCTGACCACGCCCAACACCCATCCCACCGCATTCGATCCAGCGGCCTTCATCACCCA
GCAGATCATGGCGATCAGCGGCATCGTATTGCTGCTGCTCGGATCACGCATCACCCACTT
CTACCACCGTTACAGGCTGCGCGAGATGGGGGAAAGGGACGCCATCCATCTGGCGAGGAG
CTCGCAATTGGCCAGCGAGATGGAGCTGCGTGAACGTGCCCTGCACCTTCGCAAGCTCGG
CGACGGCATTGATACGTCGCTGGTTGAGCTGGCCGAATGGCTCAAGGCCCAGGGACATCA
CGCAGTGGCCAACAGCCTTCTGCATACCTCGAATGTACATTCGCGGCTCTTTCGCGAACA
GACAAGCATGGTCTATCCCTCGGGCCTGGAGCATCTTGGGCTTTACGTGGCCCTGCAGGC
GGGTGGCATCCGTGAGTCGTGGAAGCTGACGGAGCGCGTTCTCCGCCCGGATCTGAAAGG
CGACCCCTGCAACCTGAGCGTGGAACTGCAATTGGCCGCTTACCGGACACTGATTGACGC
GGTCTCCATTCTTCTCAAGCATGAAGGTGGTCAGATTCGCATTCGTGCAAGGTGCGGCAG
AATGGGCTCCAGGCGCGGAATCCTCATGGTCGTGTCACTGCTGGAACAGCGCAGACGCCT
TTCCAAGCAGACAACGATGGCAGCGTTCGAGCGACTGACCGGGCGAACCCTCCCCTATGA
CGGGACCGTTGACTGCTATCGCAACCGGGTCAGGATTCTGTTCCTCGACCGCGAAACCAG
ACTGGAGGCAGTAGCCAGTACTCCATCGCGGTACGGCTGCCCCGCACCCTCTGCGCTGCA
GTAGTGCATTTCACAGTCAAGCGACCGGATCGAACCAACACAGCAGAATCGCATAACGTC
CCGCTCGTCCCCCTGGCCCAGGGCGTCATGGGCACCCGGCGAACACCGGGTGCCCATGCA
GTCTGATACTGAAGCTGGCCGATATCCCGGCAACTGTCAGTATCAGGGTGCCTCTACTGC
CCACAACACATCAGCTCCGCTTGCATATCTGACCAGCGTGAATGCGGGGGCCCGATAGAC
AACCGTTCTGGTGGCCTTGGCGGGAACAGGCAGGCGCTGCTCCGGCAACGACACCTTCGC
AGACGGGTCACCTGCCGGCAGCACCCAGAACGTGCCGGCAGCATTGCCGATCACGATGTG
CACGTGCCCTGCGAGATCGTTTACCTGGAAATAATCCATGCCATCGCGCTCGAACCCATA
GACCAACCAGCCGGGATCCACGCTGAGGTCTTGTGCCTGCGGAATCGACTGGCCGAGTCC
TTGGCCGGCCAACTTGATTCCATGGTCGTCACTCGGGGCAAAAGCAAAAACGGATACCGG
CACCAACATCAATGCACCAGCAAATGCATGAATTCGGAAACTTCTCACACTGACCTCCAG
GTTGGATGCAATACGGATCAAGAAGGATGCTACCGCCAATCGCATCAGCATATACCGGGC
GGACTCCGCAGTGCCTGTCGGAGATAATCCACTGGATCGATGCAAACCCATGCCACGCCG
AAGCTGCCTCCGAAATCGCCAATACCCGCGGCGAAACCCGCGCACGGTGCGGGTCAGCGG
CATCTGCGACAAGGACCTGGACAGGCGCGTGCAACAGCAGGATGTCGTCGATTGTGTGAC
GGCGAACACAGCGGACAGCATCAACCGCCGAATGTGGCGGGTGCAACGGCTGAAACGCGA
TCGACACATGGGCGCACTGATTGTGGATGATTCACCGTCCTCTGGTGGCTATGCCGCCGC
ACTGCCGGGCATGTAGGGCCTCGAAGCATGGGAAGCCGCCGATTGCAGCGCAAAGGGAGG
CCAGACACCTCGATTGCACCCATCTCCAACTGTCGATAGTGTCTGCGGAAGTGGTCAGTC
ATCATTGGCCGGGAGACGAGAGGCGCGGGCTTGGACCGATTCAAAGAAGCAATTGAACTG
AGCTTCCGGATCCGACCCGTCGGAATCGCACTCGCGGCCGTCTACGCCCTGGGCTGCCTT
GCCTCGCGTCAGTTCTCGCTGGATCAGTTCTTCCTGCCCGCGGGCATCCGGGCAGCGGCA
CTACTGATCGTCCCGACCCGCCTGTGGCCCTACCTGCTGCTTGGCGAGTACGCGTACTTC
ACAACCTTGCGCATTCCCATGATCGACACCTACGGCCTGGCCTGGGTCATCCTGGCCTCG
ACGCTGCTGATGCCGGTGGCGATGCTGGTGGTCTACCTGCATCGCATTAGAATGCCATCG
GAGTCCGCCACCGGCCTCTGGTTGCTGTCGTTGACCTTCTGCATGGCGTTGTTCGTCCCG
GCTCTCAATATGGGCATTTCATTTGCTCTGTGGTCGAACCCACCGCCGAGCAACCTGCTT
AGCGCAGTTGATCGCACGATCTTTGGCCACTTCGCCGCCATCATCACCCTCGTGCCGTTG
GCATTCCTCTGGTCGCGACGACACGCGGCCCCCAATTGGACGCGCCGCTTTGCTGCGCCT
ACGGTCACGGCCATCCTGGTGATGCTGGTCCTGGGCCTGTGCATGCAGCTTACGGCCATC
AGCGCCCACACCACACGCACCCACCTGGTACTGCTGTCCTCCCTCCCAGCGATCGCCCTG
ACCTTCATGCATGGGTGGCGTGGCGCTGCCATCGCGATTCCGCTGTTGAACCTTCCACTC
CATTTCGCCACACCCAGCACCGGCCTACCGTCCTCGTTCGACCTGGGCACCTTCGCCACC
CAGCAGAACATGGCCGTGATGAGTGTCGCACTGCTCGCCCTGGGGTCCAGCATCAGCTAT
CACCATGAGCGTGCACGGTGCCGTGGACTGGCAGAGGAAACCACGTTGCGCCTGGCACGT
AGTTCGCACCAGACCCGTGAGCGTGAGCTTCGCGAGCGCGCCTCCCATCTCAAGCAACTC
GGCGAAGGCATGGACAGCTCGCTCGGCGAGATGGTCAGCTGGCTGAAGGCGCAGGGGCAT
CATGCGGTGGCCAACAGCCTGCAGCACGCCTCATCCGTGCACTCGCGGCTGTTCCGTGAA
CAGGCCAGTCTGGTCTACCCCACGGGGCTGGAGCAGGTTGGGCTGTATATCGCGCTGCGG
GTTGGCGGCGCATGCGAAAGCTGGGACAACTCTCATCGCGTGATTCCGCCCCGGCTGGAG
GGCAACCCCTGCCTGCTGACTGTCGACCTGCAGCTCGCCATCTATCGCTCGCTGATCGAG
GCGGTGTCGCTGCTGCTGGAACTGGAGTCGGGACAGGTCAGCGTGCGCGCCCGGAGCGGC
CAGGCGGGCGACCGGCGCGGCATCGTGGTGGTCGTTGGCCTGCTTGACCGCGGTCGCACG
CTGTCGAACCGGACCGTTCAGCAGGCCATCGAGCGTCTGGCCGGCCGGATAATGGCCTAC
GGCGGCACGGTGCATTGCCGTGGCAACCGGCTCCGGCTCGTCCTGCACGAATCGCTTGCG
GGTACAGCGGCGGCATTCGCATCGCCTGCCTGATCGGTGAACGACGCGCAGGGCACGCTG
CTCCGGCTAAAGTTGCACCCGAAACCGCCGCTATCCGTGCCGAGTCCCTCCCTCGTGAGC
CACCGCATCATGCCCGTCCTGCCGCAGGCCGCCGTCGATGGCGACCTGGCCGATCCGCTG
CCGCAGCGGATCCTGCTGGTCGAAAACTCCCGTGCGTTCACCGGCATGCTGCGCGAGGCC
ATCGAGCAGCGCCTGGAACTGCCGGTGGTGATCGCTTCCACCCTGGCCGAGGCCGATCGC
CTGCTGAGCGAGGATGGGGGCTGGTTCCTGGTACTGACCGGGCTGGTGCTGGCCGACGGC
GACCGCGACGCGGTGGTCGAGTTCTTCCTCAGGCGCGGCCTGCCCACCGTGGTGGTCAGC
AGCGTCTACGACGAGGATCTGCGCAAGCGCGTACTGCAGCAGCAGATCATCGACTACGTG
CTGAAGAACACGCCGGGCAGCATCGACTACCTGGTGTGGCTGGTGCAGCGCCTGGAGCGC
AACCGGCGCATTGCGGCACTGGTGGTGGACGACTCGCCGTCCGCGCGCGGCTATGCCGCC
GCCCTGCTGCGCATGTACGGCCACGAGGTGCACGAGGCCGCTGACGGCAACGAGGGCCTG
GCCGCGATCGACGCGCATCCTGCGATCCGCCTGGCCGTGGTCGACCAGGAAATGCCCGGC
ATGCAGGGCGTGGAGTTCACCCGCCGCCTGCGCACCCTGCGCTCGCGCGACAAGGTGGCG
GTGATCGGCATTTCCGGTAACACCGACGCTTCGCTGATCCCGCGCTTCCTGAAGAACGGC
GCCAACGACTTCCTGCGCAAGCCGTTCTCGCGCGAGGAGTTCTTCTGCCGGGTCTCGCAG
AACGTGGATCAGCTGGAGCTGATCGGCACGCTGCAGGACCTGGCCACCCGCGACTTCCTC
ACCGGCCTGCCCAACCGTCGCTGCTTCCTGGAACAGAGCCAGCGCCAGCTGCCGCAACTG
CAGCTGCATGGCCAGTGCGTGGCGGTGGCAATGATCGACATCGACCACTTCAAGCACATC
AACGACACCTACGGTCACGAAGCCGGCGATGACGCGCTGCGCGCGGTGGCCGGTGCGGTG
GCCGCGCATGCCCGCAGCCACGACCTGACCGCCCGCTTCGGCGGCGAGGAGTTCTGCCTG
CTGGTGCCGGACATGGAGCAGGACGAGGCCCTGCTGTACTTCGAGGAACTGCGCCAGCGC
ATCGCCGCGCTGGAAGTGGACATCGGCACCGCCAGCCTGCGCATGACGGTGAGCATCGGC
CTGTGCTGCCTGCGCCCGCAGCGCGATGCACTGCATCGGCTGATCTCCGAAGCCGACCGC
CAGCTGTACCTGGCCAAGGCCGGCGGCCGCAACCGGGTCAGCTGCACCACGGTGGCCAGC
CCGCTGCGCCCGCGCGAGCCCGCGCTGACCTGACCGGGCAGCCTTGATCCAGATCAACGC
CGCGCCAGCGCGGCAGCTCTACAGTCAGCCCCGACATACGCATGAAGGGGAGCCGGGGAT
GGCACTACTGGTCTGGCAGGACGATCTGAACATCGGCATCGATGTGATCGACCAACAACA
CCGCCGCATCATCGAGATGCTCAACCATTTGCACGTGGCCCAGGCCAGCATGCAGCGTGC
GGCAGTGGGCGAGGTGATCGACGAAGTGGTGGACTACACCATGTCGCACTTCGCGTTCGA
GGAAGAACTGATGGAGGAAGCGGGCTATCCGTTCTGTGCCGCGCACAAGCGCGTGCATGA
AGTCTTCATCAAGCGGGTATCGGAGTACCGCATGCGCTTCCAGGCCGGCGAGGACATCAG
CGATGAACTGCGCACCATGCTCTCGCGCTGGTTGTTCAACCACATCCGCGGCGATGACCA
GGCCTACGCCGAACAGGTCAAGGCGCACTTGAACCAGTTCGCCCGCGAACACCAGGGCGG
CGGTTGGCTGGGGCGCACGCTCAAGCGCTTCTTTGGCTGAGCCGCAGCGCGCGCCGGTGC
AGGGCCACCAGCGCGCACAGGGTCGCTGCCGCAGTCAGGCACAGGTAGTAGCCGACCGCG
ACCAGGCCGAAGCGTTCCGCCAGCCAGGTGGCCAGGTACGGCGCCGGCGCCGCACCCAGA
ATGCCGGCCAGGTTGAATGACAGCGAGGCGCCGGTGTAGCGCACTTCCACCGGGTAGATC
TCGGCCAGGAAGGTGCCGCAGGGGCCGTAGGTCAGCCCCATCAGAAACAGGCCCAGGCAC
AGGAACGCCGTGACCAGCCAGGGACTGTGCGGCTGGAACAGCGGAGCGAACAGCACGCCG
AAGCCGATGATCAGCACGCTGGCCACGATCATCGTGCGACGCGTGCCCCAGCGGTCGCCA
TAGCGCGCCGACAACGGGATGCCCAGCGCGAAGAACAGCATGCCGGCCATCTGCATCAGC
AGGAACTGCTCGCGGCTGTAGCCCAGCACGGCGGTGCCATGGCCGAGGCTGAACACGGTC
ATCAGGTAGAACAGCACGAAGGTGGCGAACGCCCCCAGCGTGCCCAGCAGCATCGCCACC
GGATGGTCACGCAGCACCGTCCACATCGGCAGCCGCACCGGCGCCTTGCGCTCCAGTGCC
TGCTTGAAGTCGGGCGTCTCATGGATGTTCAGGCGCACCCACAGGCCCAGGCCGACCAGC
AGCGCGCTGGCCACGAACGGAATACGCCAGCCCCACTGCAGGAAGTCGTCCTGGCTCAGG
CAGCGGCCGAGCGCCAGGAAAATGCCCGCCGACAACAGGAAACCGATCGGCGCGCCCAGC
TGCGGGAACATGCCGTACCAGGCGCGCTTGCCCGGCGGCGCGTTCTCGGTGGCCAGCAGC
ACCGCCCCACCCCACTCGCCGCCCAGCCCCAGGCCCTGGCCGAAGCGGCACAGCGCCAGC
AGCGCGGGCGCCCACAGGCCAATCTGCGCGTGGGTCGGCAGCAGACCGATCAGCACCGTG
GACAGGCCCATGGTCAGCAACGCGGCGACCAGGGTGGCCTTGCGGCCGATGCGGTCGCCG
AAATGGCCGAACACCGCCGAGCCGACCGGCCGTGCGATGAACGCCACCGCGAAGGTCGCC
AGTGACTGCAACAGCGCCGCCTGTTCGCTGCTGTCCGGGAAGAACAGGTGCGGGAACACC
AGCACTGCGGCCGTGGCGTAGATGTAGAAATCGAAGAATTCGATGGTGGTGCCGATCAGG
CTGGCCAACAGGACGCGGCGGGGAGAGTTCACGGGCGGTGCGGCAGCGGTGATCGTCGAC
ATCGGCAACACGGGTAACGGCGGATCGCCCGATTCTGCCACGGGCCGGTGGCCGCACGGG
ACGATGGTTTCAGCCGACACCGATGCCAACGAGGGTGGCAGGCGCCATTGTTCTGCAGGT
CCTCGCCCCTGCTCGACCACATTCCACGAAATGCAGCCGAGCATCGGCTCGGCTCTACAT
GTGGGCGCAAGCCCCGGCGCTGTTACAGCTGGATCCAGGTGGCCTTGATCTCGCTGTACT
TGTCGAACGCATGCAGCGATTTGTCGCGCCCATTGCCGGACTGCTTGTAGCCACCGAACG
GGGCGGTCATGTCACCGCCATCCCAGCCGTTCACCCAGACGCTGCCGGCGCGCAGCTGGC
GTGCGACGCGGTGGGCGCGGCCCAGATCGCGCGTCCACAGGCCGGCGGCGAGGCCGTAGC
GGCTGTCATTGGCCAGGCGCACCGCTTCGGCTTCGTCGTCAAAGCCGAGCACCGCCAGCA
CCGGCCCGAATACTTCCTCGCGCGCCAATGCCTGGTCGGGGCTCACCTGATCGAACACCG
TGGGCTGCACATAACAACCGCCCGCCTCGACATCGGCGCGATGACCGCCCAGCAGCAGGC
GGGCGCCCTCGCTTTCGGCACGCACGATATCCCCCATCACCTTGTCCAGATGCGCGGCAT
CCACCAGCGCGCCCATCGGTGCGTCGGCGTCAAGCGGGTGGCGCGGCTGCATGTGCTGGC
CGTAGGCAACCACCTGGTGCACGAAATCCTCGCGGATCGAGCGCTGCACCAGCAGCCGTG
ACCCGGCAGTACAGACCTCGCCCTGGTTGAAGAAGATGCCCCGTGCCACCGCCTTCGCAG
CGGCATCCAGATCGGGGGCATCGGCAAACACCACGTGCGGGCTCTTGCCACCACACTCCA
GCCAGACCCGCTTGAGGTTGGACCGCCCTGAATACTGCAGCAGCCGCGCGCCGGTGGCCG
TGGAGCCGGTGAACGCCAGCACGTCCACATCCATGTGCAGGGCCAACGGCTCACCGACGC
GCGCACCGTGGCCCGGCAGCACGTTCAGCACGCCCTCCGGCAGGCCCGCTTCGGCGGCCA
GCGCCGCCAGCCGCAACGCACTCAGGGGCGAGCGCTCGGAAGGCTTGAGCACCACCGAGT
TGCCCATGGCCAATGCAGGCGCGATCTTCCAGCACGCCATCAGCAACGGGAAATTCCACG
GCACGATCGCCGCCACCACGCCGGCGGGCTCGCGCGTGACCAGGCCCAGCTCATGCGGGC
CGGTGGGCGCGACCTCACCGTACAGCTTGTCCACCGCTTCGGCCGTCCAGCGCAGGCAGC
GCACCGCGCCGGGCAGGTCGATACGACGCGCATCACGCACCGGCTTGCCCATGTCCAGGG
TTTCCAGCAGGGCCAGCTCGTCCGCGTGTTTTTCCACCAACGCCGCCAACGCCAGCAGCA
CGCGCTTGCGATGGGCCGGGCTGGCCTGTGACCAGTGGCCCGCATCGAAGGCACGCCGCG
CCGCGCCCACTGCGCGCTCCACGTCCTGTGCATCGCAGTCGGCGCCCCCCCCCCAGCACG
CGACCATCAATCGGGCTGATGCAGTCGAAGCGCGCGCCGCTGGCAGCGTCGGTGTAACGA
CCCTCGATAAAGGCCTGTCCGGGTATCGAAAGCTGCTGGGCCAGCGCCTGCCAGTGGCTG
CGGTCGGGAAAGTCGGCCATGTCGGGCTCCTCGGAACAGTTTCCCCGGTTATACCGGCGC
GGCCGCGACTCCACCGTGACGTGGCTGCGCTACATTTCCCCCATCGGACCCGATGGAGCT
GGCATGAAGCGTTCCGCGAGCGACCTGCACGATCTGGCCACCCGACGCCCGGAGTCATTG
GAGGCGTACTGGATGCCGTTCACCGCCAACCGCCAGTTCAAGGCTGCGCCGCGTGTGCTG
GTGCGTGCCGAGGGCATGCACTACGAGGATGTCGACGGCCGCCAGATCCTCGATGGCACC
GCCGGCCTCTGGTGCTGCAACGCGGGCCATGCACGGCCGCGCATCGTCGAGGCCATCGTC
GAGCAGGCGCGCACGCTCGACTATTCGCCGGCCTTCCAGATGGGCTCGCCGCCGGCCTTC
GCGCTGGCGCAGCGGCTGGCCGCCTTGGCGCCGGCCCCGCTCAACCATGTGTTCTTCACC
AGCTCCGGTTCCGAGGCGGTGGATACCGCGATGAAGATCGTGCTGGCCTACCACCGCCAG
CGCGGCGAGGGCCAGCGCACGCGCTTCATCAGCCGCGAGAAGGCCTACCACGGGGTGGGT
TTCGGCGGCATGGCGCTGGGCGGGCTGCCCAACAACCGCAAGCCGTTCGGCCTGCAGCTG
GGCGGCGTCGACTACCTGCGCCACACCCTGGACCTGCCGCGCAATGCGTTCAGCAGGGGC
CTGCCGCGCCAGGGCGCGGAGCTGGCCGATGACCTGGAACGGCTGATCGCGCTGCATGAT
GCCTCGACGATTGCCGCCGTATTCGTTGAACCCATTGCCGGCTCAGCCGGGGTGATCCTG
CCCGCACCGGGTTACCTGCAGCGCCTGCGCGAACTGTGCGACCAGCACGGCATCCTGCTG
GTGTTCGACGAGGTCATCACCGGTTTCGGCCGGGTTGGGATGCCCTTCGCCGCGCAGCGC
TTCGGGGTCACCCCGGACCTGCTGACCTTCGCCAAGGCGGTCAGCAACGGCGCGGTACCG
CTGGGTGGCGTGCTGGCCAGCGACGCCGTGCATGCAACCCTGATGCAGGCACCGCCACAG
GCCATCGAGCTTTTCCATGGCTATACCTGTTCGGGGCACCCGCTGGCCTGCGCCGCGGCG
CTGGCGACGCTGGAGGTCTATGCCGAGGAGCGTCTGTTCGAGCGCGCCATCGAGCTGGGC
GAGTACTGGCAGGAACGACTGCATGCGCTGCAGGGCCTGCCCAACGTGATCGACATCCGC
AACTTCGGCCTGGTCGGCGCGGTTGAGCTGGCGCCTCGCCGCGATGCGCCGGGCAGCCGG
GGCTACGAGGTCTACCGGCGCTGCTTCCACGACGGCCGACTGCTGGTGCGCTGCACCGGC
GACATCATCGCGCTGTCGCCGCCGCTGATCGTGGACAAGGCGCAGATCGACCAGATCACC
GGCACCCTGGGCGAGATGATCCGGGCCACCGCCTGAGCCGGGCCGATGGTGGCGAGCGGG
TACAATGGGCGGTTCCGCTCCTGCTCGCTGCCGTGCCCATGGATATCGTCGTCAAAGAAG
AACTCAAGGCCTACATCGACCCGCTGACCGCGGACGAACATGACGCGCTGGAGCGCAGCA
TCCTGGCCGAAGGCTGCCGCGATGCGCTGGTGCTGTGGGGGAATGTACTGGTCGATGGCC
ATAACCGTTTCGGCATCTGCCAGAAGCATGGCCTGCCCTTCAATACCGTGCAGAACACCC
GCTTCCAGAGCATGGAAGACGTGCACCTGTGGATGATCGAACAGCATCTGGGCCGCCGCA
GCGTGTCCGACTTCCAGCGCGGCGTGCTGGCGCTGCGCAAGCGTGACATCCTGGCCGCCC
GCAAGCAGGTCGAGCAGGCGCAGCTGCAGCGCGAGAGCGATGGCACCGCCGACGTCGCCG
ATGAGACCGGTGAAGACAGTCCGCCGTGGGAACCGGCACCGAAGATCAGCCGCGCCGAGC
TGGCGCGCGAAGCCAAGCTGAGCACCAGCCAGGTCGGCATGATCGAGCGCATCCACGCCC
AGGCCGCCGCCGAGGTGGTGGAAGCGGTCAAGGCCGGCGTGATCTCGATCAGCGCCGCCG
CCGCCGTGGCCGACCTGCCGGAAGAAGAGCAGCGCGCCGCCGCCGCCGGTGGCAAGGACG
AGCTGAAGCAGGCCGCCAAGCGCGTGCGCGAGTCCAAGCGCAAGCCGCGCGCACCGAAGC
CGGAAGCGGCCGAGATGGACTTCGAGGAACCGGACGAGGAGCAGATCGCCAGCCGCGACG
CCGAGGTGCTGTCGGCGCTGGAACAACTGGGCGAGGATGCCCCGGCACTGCGCCGCCGCG
TCGTCGCGCTGACCCGCGAGAACGACACCCTGCGGGCGCAGCTGGCTGCGTTGCGCAAGC
AACTGGAAGCGCTGTAAGCGCTCTCGACGCGCTTCTGTAGAGCCGAGCCCATGCTCGGCT
GCTCTTTGCCACGCGCAAGGCAGCCGAGCATGGGCTCGGCTCTACAGGCAGGCGTCACCG
GGCTGCGGTTAGACTTCCGGCATGACGCCTGCCCACGATCCGCGCCGCGCTCAGCTGCGA
CGCCTGAAAGCCCTCGCACTGGGCCTGCTGCTGTTGATGCTGGCCGGATTCGCAGTCAGC
CACTGGCAGGGCGAACGCGGCATCTGGGCCTGGGTCTCGGCGTTCTGCGAGGCCGCAGCC
GTGGGCGCACTGGCCGACTGGTTCGCCGTCGTTGCGCTGTTCCGGCGCCCGATGGGCCTG
CCGATTCCGCACACTGCGATCATCCCGCGCAGCAAGGAACGCATCGGCGACAGCCTCGCC
CTGTTCGTGCGTGACCAGTTCCTGGAACCGCAGGTGCTGCTGGCCAAGCTGCAGGTGTTC
GATCCGGCCAGCCGCCTCGGCAGTTGGCTGGCCGACCCGGCGCGCTCGCGGATGCTGGCC
GACATGGCACGCGGCTGGGCCCTGCAGGCACTGGACTTCTTCGACGAGACAGCGGTGCGC
CGGCAGCTGCATGCGTTCGTGGTGCAGCAGCTGCGGCAGTGGAATGCCGCCGCCACCGCC
GGTGAGCTGCTTGCCCTGCTGACCGCCGACGGGCGCCACCAGCGCGTGCTGGACGAGGGC
CTGCAGCGGCTCGGCCGCTGGCTGGAACAGCCAGAAGTGAAGGAACGCGCCTCGCAGTTG
ATCGTGCGCTACATCCAGCGCGAATGGCCGACGCTGTCGAGCACGGTGAACTGGGTGAAG
CCGATCGATGAGATCGGCGACAGCCTGGCCGAGCGCCTGGCGCGGGCGGTGCTGGAAGAA
CTGCAGCAGGTATTGGCCGAGCCGCAGCATCCGCTGCGCCAGGACTACGAGACCTGGCTG
CAGAACTACGTGCAGCGCCTGCGCGAGGACCCGGCCCTGGCCGAGCGCATCGAACAGCTC
AAGCGGGAAATGATCGACCACCCCGCCCTGCAGGACTACGTGCAAGGGCTGTGGGCGCGC
ATCCACGCCAGCCTGCGCGACGACCTGCAGCGCGAGGACTCGGCGCTGGTCGGACACCTG
CAGCGCAGCCTCGCCTCGCTGGGCGCCAGCCTGCAGGCCGACCCGGCCCTGCGCGAGGCC
CTCAACCAGCACCTGCTGGAAGGTGCGCAACGCCTGACCGGCCGCCTGCGCGAGGGTGTG
ACCACGCATATCGCGCAGACCGTGAAGGGCTGGGACGAGCGCCATCTGGTCGAACAGCTG
GAACTGAGCGTGGGCCGCGACCTGCAGTTCATCCGCTTCAACGGCACGCTGGTGGGTGGG
CTGATCGGCCTGTTGCTGCATGCGGCGACAGTGGTGTTCAGGTTCTAGGCCTCGGTGCGC
CCCCGGATCATCATGCTTGATTCATAAAATGCGAATGCCTATCATTTACTGATCGGTTGT
ACGCTTAGCCAAGCGGGCGCGGAAGACGCGCCCATCGCCCGTGTACATCCCCGACCTCTG
GATTGCCCGCCTGCGCGGGCAGTGCTTCGTCGATGGGACACGCTGGGCGACATGCGCAGG
GCGCAAGGGGGCCGCGGACGCGTTCCATCCCCTCCCCTACCTGCAGGAACGCCGTGGACC
GCTCGCCCGCAACCGCCAGCCCCCGCACCTTCTTCTCCAATCCACGCTGGGGCGTGCTGT
CACGCTCGCTGGCCGCGATCTTCGGCGGCTACGCGCTGGCTTCGGCCACCAGCGTGTTCT
GCGCGGTGGCGCTGCCCGGTGCGCGCGGCCAGGCCGTGCTGACCGGCATGCTGCTGGCCA
TCCTGGTGGCCGCCTGCGCAGCGCTGTGGGCGTTCGCGACCCGCAGCGCGCTGCGCGCCT
GGGTGGGCATCCTCGCGCCCGCGCTGCTGATGGCCGCCATTGCGCGCCTGCTGGGGGCCT
GGGCATGAAGAACGGCTTCCGCCAGTCGATGGCCTGGCTGCACACCTGGACCGGCCTGCT
GGTCGGCTGGTTGCTGCTGCTGATCTTCATGGCCGGCACGGCCAGCTACTACCGCGAGGA
AATCAGCCGCTGGATGCGACCGGAACTTCCGTCCAGCCAGGTCAGCATCGATGTCGCCGC
GCAGCGCGCCGTGGATTACCTGCAGGCCAATGCGGCGCAGGCCGGGAACTGGTTCGTCAC
CCTGCCGCAGCCGCGCAACCCGGCCATGCAGATGTTCTGGCGGTTGCCACCGGAGCTGGC
CGATCCCAGTCGCGGCCGTCGCGGTGGCTTCGGCGAAGCCACGCTGGACCCGAATACCGG
CCAGGCACTGAAGGCACGCGAAACGCGGGGCGGTGATTTCTTCTACCGCCTGCATTTCGA
CCTGCACTACATCCCGGTGCTGTGGGCGCGCTACCTGGTCGGCTTCTGCGCGATGTTCAT
GCTGGTGGCGATCATCACCGGCGTCATCACCCACAAGAAAATCTTCAAGGACTTCTTCAC
GTTCCGCAAGGACAAGGGCCTGCGTTCCTGGCTCGATTTCCACAACGTCAGCGCGGTGAT
GGCCCTGCCCTACCACGCGATGATCACCTACACCGGCATCGTCACCCTGATGGTCATGTA
CCTGCCGTGGGGGGTGAAAGTCGCCTACCCGCAGGACGAAGACAAGTTCTTCAGCGAAGC
CTTCGGTGGCATGCCGGAGGTGACCGCGCCGGCCGAAGGCCGCGCCACCCCGCTACCGAT
CGCGCAGCTGTTGGACAGCGCGCGTGCGCATTGGCACGGCGTGGAAGTGGCCGGCTTCAC
CGTGTCCAATCCGGGCGCAGCCAACGCCGTGATCGACATCCGCCAACGCGACGGCAAGCG
CCTGTCCACCGACACTCCCGCCGTTCGCTACGACATGGTAAACGGCGCGCTGCTGGAAGA
GACGCCGCCGTCCGGCGGTGCCACCGCCACCCGTGGCGTGCTGTACGGCCTGCACCTGGC
GCGCTTCGCCGATTGGGGCCTGCGTGCACTGTTCTTCCTGTCCGGCCTGGTCGGCTGCCT
GATGGTCGCCAGCGGCGTGGTGCTGTGGGCGGTGAAGGAACGGCCCAGGCATGCCAAGAG
CGGCCGCACCGGCTTCGGCCTGCGCCTGGTCGATGCGCTGAACATCGGCACCGTGGCCGG
CCTGCCGATCGCCTTTGCGGCCTACTTCTGGGGCAACCGCCTGCTGCCGCTGGACATCGC
CGGGCGCGCGAGTGCGGAGGCCAACGTCTTCTTCTACGCCTGGGGCGGCGCGCTGCTGGC
CGCCTTCATCTGGCCGAAGCGGATGATGTGGGCGTGGCAGCTGTACCTGGGTGCGGCTGC
GTTCGCGCTGGTACCGGTGGTCAACGCGCTGACCACGCACGCGCATCTTGGCGTCACATT
GCGCAGCGGTGACTGGGTACTGGCTGGCGTCGATCTGTCGATGATCGCGTTCGGTGCGAT
GCTGGCGCTGTGCGGCTGGCGCATGCAGCGCTGGACGCCACCGCTGAGCGCGGCCGAGAA
GAAGAAGCGCGCCGCCGCAGCAGCACCCAGGGCCCCGGTGGACGCTGCGGAAACCGCCGA
AGCGGAGGCCAGCGCATGATGCTGCTGGCACTGGCCCTGTCGTTCTCCGCGTTCACCGCG
TTGTCGCTGGCGATGGAAAAGCACCAGCACGACCTGCACGGCAGCGCCGCAGCCACGCCC
GCACGGCGCACCCAGTGGCGCGTGCTGGGCTGGGCCCTGCTGACGGTGGCGTTCGCGCTG
TGCGTGATCGACCACGGCTGGGCGATGGGCCCGGTGCTGTGGCTGGGCACGATGACACTG
GGCGGTCTGGCGCTGTCGTTCGGGCTGTATCCGTACCGGCCGAAGTGGATCGCGGCGTTG
GCGATCGTGCTGCCGGTGCTGGGGCTGGTGGTGGCGGTGCTGTAGCCGGGCCACCGGGGT
CGGATCCCTTTCGCGAAGCGCAAGGGCTCTGACCCCTGGTGCGTAGATCCGGATGGGGTC
AGAGCCCCTGCCCTTCGCGCAGGGGATCCGACCCCGGGCGTCGCGTTACCCCAACCGCTT
CAATTCCCACGCGCGGTGGATGCGCGCGTTGCGCTCGAAGTCCGGGCCGATGGTGCGCGC
GGTGATCTCGCGGCACTGGGCGAATTCGGCGATGGCGTTCTCTTCCAGCTTGAAGCGGCG
GAAATTGTTGGAGAAGTACAGCACGCCGCCCGGCGCCAGCCGCGCCACGGCTGCACGCAG
CAGCTTGATCTGCTCGCGCTGCACGTCGAAGTCATCGGCGCGCGCGGAGTTGGAGAAGGT
CGGCGGGTCACAGAAGATCACGTCGTACTGGCCACGGTCGCCCTCCAGCCACGCCATCGC
GTCGGCCTGCACCAGCAGGTGCTGGTTGCCGCCCTGCCCGTTCAACGCCAGGTTGTCGTA
GCACCACTGCAGGTAGGTCGCCGACAGATCGACGCTGGTGGTGCTGGCGGCACCGGCCAC
CGCCGCCTGCACGCTGGCCACGCCGGTGTAGCAGAACAGGTTGAGGAAGCGCTTGCCACG
TACCTGCTCGGCCATCATCCGGCGCAGCGGGCGGTGGTCGAGGAACAGGCCGGTGTCCAG
GTAGTCGAACAGATTCACCTGCAGCAGTGCATTGTTCTCGCGCACCACGATGAATTCGTC
ACGCTGCTCAAAGCGGCCGTACTTGCTGCCGCCCTTGCCGCGCTCGCGCGACTTCATCGA
GACCTGCTCGGGCGGCACGCCGAACACTTCGCGCGCAGCGGCCAGCAGCTCGTTGCGGCG
GCGGCGCACGTCGTTCTCGGGAATGGCAGCCGGTGCGGCGTATTCCTGCACGTGCAGGAA
GGTACGGCGCTTGCCGCCGTCTTCCTCGTAGACGTCGATGGCGGCCGCGTACTCCGGCAG
GTCGGCGTCATAGGCGCGGAAGCAGGTGATGTCTTCGCGGGCACGCCAGCTCTTGAACTT
CTTCAGGTTCTTGCGCAGGCGGTTGGCCACCATCTGCGCGCCTTCGCTCAGCTCGCGCGG
CTGTGCCGGATCACGGCCCGGCACGGCGATCGGGTCGCAGACGATCAGCGCACACTCCAG
CGCACCATTGAACATCTGGTACTTCTTGCCGGCGCGCAGGCCGGTGGCGAAGGCCAGTTC
GTCGTTGCCGCACAGCAGGCTGGCGCGCCACTGCGGCACCGCCTTCTGCAGGGCGTTGCC
CAGCGCGCGGTACAGCGCCGGATCGGCGGCCAGGCGTTCGTCGTACGGCGGGTTGCAGAC
CACCGCACCGATCTCCTGTTCCGGCGCGGCCAGGTCGGCCACGTCGGCGCGGGTGAAGCG
GATCGCGTGGGCGACGCCCGCGACCTCGGCATTCTCGCGTGCCGCCTGGATCGCGGTCGG
GTCGATGTCGCTGCCGTGGATGACCGGCTTCAGCGCGGCCAGGCCAGCGGCCTCACGGTC
ACGCGCTTCGCTCTGGATGGTCTTCCAGACGGACTTGTCGAAGCCCAGCCAGCGGCTCGG
CGGCAGGCTGCCATGACGCATCAGGCCGGGAGCGACGTCGGCGGCCATCAGCGCACCTTC
GATCAGCAGGGTACCGCTGCCGCACATCGGATCCAGCAGGCCACCACCGGCAGCGTGCAG
GCGCGGCCATTGCGCGCGCAGCAGCAGCGCGGCGGCCAGGTTTTCCTTCAGCGGTGCCTC
GTGGGCAGCACCACGCCAGCCACGGCGATGCAGCGGGCCGCCGCCGAGATCGATCGACAA
CGAGGCACGGCCCTTGCGCAGCGACAGGTTGACGCGCACATCGGGCAGATCGGTGTTGAC
CGAGGGGCGTTCCAGGCCTTCATCGCGCATGCGGTCGACGATGGCGTCCTTGATCCGCTG
CGCGGCGAAGCGGGCGTGGGTGATCTTGTCGCCGGACACGTGCGCGTCCACCGCCAGGGT
CATCTCCGGCGTGATGTGCTCGTGCCACGGCAGCGCACGCACGCCGTCATACAGGGCCTG
CTCATCCGGGCACTCGAACTCGTCGATGGGCCACAGCACGCGGCTGGCCAGGCGCGACCA
CATCACGATCCGCAGCGCCTGCGCCAGTTCGCCCTCGGCGTTGACGCCGGCAATGGTGGC
AGTGGCCTTGCCAAGGCCCAGGGCCGACAGTTCATCGGCAAGCAGGTATTCCAGGCCCTT
GGCGCAGGAGACGAAGAATTTCACGGGATCGGTTCGCAGGTGGTCGGGCGCGGCACAGGG
GCCGGGCCGGTCGGAAAGGAGGGCCGTAGGCACGGCCGGCAGGCCCGCGCCGGGGGCGGC
GGGGCTGCCATTGTAGTCAATGCGGGCGGGCGCGCCGTGCGCCCGGGCTTCACAGTTGCC
GCAGCAAGCGCTCGAAGGCCTGCGCGGAAGCCTCCACGTGGCGCTCGAGGCGGTGGCCGT
CGTCGACCAGCAGCAGCTGCGCCGAGCGCGCCTGCGCCCACGCGATCACTCCCGCTGCTG
GCACCACGTCGTCATGCCAGGCCTGGACCACGGTGGTCGGCACGGCGGCGGCATCCAGCG
CCGGCATCGGGCCCATCGTGGTCGGCGGCACCATCAGGAACAGGCCGGCCACCGGTACCT
GCAAGGAGGCGATGGCGGAGATGTAGGCGCCCAGGCTGGAGCCGGCCAGCACCACCGGCC
CCTGCCGGGCCGCGATGGCGGCGCGCTCGACCAGGCGGCGCAGGCGGGTCGGCACGTCGC
CTACCCGGCTGACCTCGCTCATCGCGTCCAGGTCGGTGTAGTCCGGGCGCTCATGGGTCC
AGCCCAGGCGCTGCGCCACGTCGGCCAGCGCGGTGACCTTGGTCGCTTCCGGGCCGCTCT
CGAAGCCATGCGACAGGATGCAGTGGCCGCGGCTCATGCACGTGCTCCGTGCGAGCGGGC
CAACGAGGAAAGAGAAGGCAGGTTCATGCCGCAATGCTAGCATCGCCGGATGCCCAACCC
GCTCCTGCCCGGCCTGCAGCTGCAGCCCCTGCCCTACCACGACCGACTGCCGCTGCGCGA
CCCGGCCACGCTGGAGATGGTGGTGATCCACTGCACCGAGCTGCCCGATCTGGCGACGGC
CCGCGAGTACGGCGAGCGCGTGCTGTACGACAGCGGCGCCGGCAACAGCGGGCACTTCTA
CATCGACCGCGATGGCAGCGTGGTGCAGTACGTGGCACCGGAACGCGTGGCCCATCACGT
GCGCGGCATGAACGCGCATACGCTGGGCATCGAGCTGGTCAATACCGGGCGCTATCCGGA
CTGGTTCGACAGCCGCCACCAGGCGATGGACGAGGCGTACACCGAGGCACAGCTGCAGGC
GCTGGAACAGCTGCTGCTGGCGCTGGTGGCGCACTACCCGTCGCTGCGACGGATTGCCGG
GCATGACCAGCTGGACCTGGAACGGGTGCCGGCCAGCGACGATGCGACGTTGACGGTGGC
GCGCAAGCGCGATCCGGGGCCGCTGTTCCCGTGGGCGCGGGTGCTGGCGAAGGTGCCGTT
GCAGCCGGTTGGGTAAGCGGCAGGGCTGCGCCCTGCACCCGCAGAGGCAACGGCAACGTC
AACGTCAAACGCTGGCATTCCGTGGGATGGCGGGGTGGGTCCGGTTGCGGACACCCCCGC
AACCGGCCCCACCCCGCCTTCGACAGTTCTCCGCGATCCTTCGAATCGACACGGGGTTGG
ATCCCGTTGCTACGCAACGGGCTCTGACCCGATTTTCGGTTGATGGGGTCAGAACCGTTC
TCCGTTGGAAAACGGATCCGACCCCGCGCGGCTCAGGCGCCGGTCGCCACCGGGCGGCTG
CTGTCGCTGACCCACCCGCTCCAGGAGTCGGCGTAGATGCGCGCGCCGGACAGGCCCGCC
GTTTCCATCGCCAGCAGCAGATGGCAGGCGGTCACGCCGGAGCCGCACATCAGCACCACC
TGCTGCGGATCGCGGTTGCCGATCACGCCCTGCAGTTCGGCGCGCAGCGCCTGTGGGTCG
CGCAGGTGGCCATCGAGTACGTTCAAGGCGAACGGGCGGTTGACCGCGCCCGGCACGTGG
CCGGCGACCGGGTCCAGCGGCTCGACGTCACCGCGGAAGCGCTCACCCGCGCGCGCGTCG
ACCAACCAGCCCGGCGCGTGCTTCAGCCGTGCGCTGATTTCATCGGCGTTGGCGATCTGG
GTGGTGTCGAAACGGCCCGGGTAGGCAGGTAACGCCGTCACTTCAGTCGGCCCGCTCGCC
AGCGCGTGACCGGCGGCCTGCCAGGCGGCAATACCGCCGTCGAGCACGGCCACCCGGGTG
TGCCCGATCAGCCGCAGCAGCCACCACAGGCGCGAGGCGGCCATGCTGCCGTCGCTGCCG
TCGTAGACCACCACCTGGGTTTCGGGACCGATGCCCCACGTACCGAGCTTCGCGGCGAAC
GCATCGCTGTCCGGCAGCGGGTGCCGGCCATGGCCGCTTCGGGTCAGATCCGACAGATCA
CGGTTGAGATCGGCATGCACCGCAGTCGGTATGTGCCCTGCCAGATACTGGCCGCCCGCA
GCCTGCGGATCGGCCAGCGAAGCACGCGCATCGACCACGCGCACGGCGGTGCTGGCGGTG
GCACGCGCGTCGACGACGCGCACGCCTGCGCCCAGCGCAGCGGCAAGGGTGGTGACATCG
ACCAGGGTGGTCCACGGCGGATCGATCGGCTTCATTTCACTTGCTCCAGGCGACGACGCA
GGTTGTAGAGAATGGCGGCGGTCGCGCCCCAGATGCGCTGCCCCGGCCAGCCATACTCCA
GGACGTGGCGGACCCGGCCGCGATGAGTGATTTCGACCTGGCGCAGGCTGTCGGGCGCCA
TCAGATAATCCAGCGGCACCTCGAACACTTCGGCCACTTCGCTGGGCTGCGGCACCGGCA
CGAAATCCGGGTCGACCACCGCTACCACCGGCGTGACCCGGTAGCCGGTGATGGTGACGA
AGGGATCGAGATACCCCAGCGCCTGCACCTGGCCGGGCGCCAATGCGATTTCTTCCTGGC
TCTCGCGCAGCGCGGCCGCCAATGCGTCGCGGTCATCGGGTTCGGTGCGGCCGCCGGGGA
ATCCGACCTGGCCCCCGTGCGTGCGCAGGGTTTCGGTGCGGCGGGTCAGGATCACCTGTG
CGCCGTTGGCGCGCGGGACGATGCCGGCCAGCACCGCAGCCTCCACCGGAGGCCCGGGCG
GCAGCAGGTCGATCAGCTCACTGCGGTTCCAGCCGTCGCCGGCCGGCGGTTGGGCCAAGG
GGTGCAGCGCGCGCATCAGTCGCTCGTGGTCGGCCAGCGAGCCACGCAGCGATTGCTGCA
GTTGTTCGCGCAGGGGCTGCACGCGGTGCAGGATGCGGCTGCGTTCCTCGTTGCTCATCG
ACGACCACCGCGCGATCTCATCGATATGCCGCGCGCAGCCGGTGCATTGCCGGTACGGAT
CCAGCGTGCACACTCCGATGCAGGGACTTGCGACAACACGCGCCGTTTCTTCCATTGTTT
GCACCCGGCAACAGTAGCGCGATCGGGCTGAATTTGCGCGGGTGGCCCGGCCCAACGGTA
GAGTCGACTGTCAGTCGACGCTCGCGCGCAGCGCGGGCGTTTCACCGCCAGGGGCTGCAC
AAACAGAAACGCGCCGGTGGGATCACCGGCGCGTTTCGTTTGCTGTTTCGATTTACTTGA
CGCTGACCAGCTTGATCTCGAACTGCACAGCCACGTTCGGCGGGAACGGGGTGCGCGGGT
CGGCACCGTAGGCCTGGTCCGGCGGCAGGGTGACTTCCCACTTCGAGCCGGCCGGCATCT
GCAGCAGGGTCTCGCGCATGGCCTTCATTTCAACTTCGCTGACCTTGATCGACGGGATCT
GCTGGGCAGGGCGGGCTTCGGTCGGGCGCTGGCCGTACGGGAACGGACCGGCCACCTCCA
GCTGCACGGTGCTGGCCTGGGTCGGCTTGGCGCCCTTGCCGGCTTCGATCACGCGGTACT
GGACGCCGCTCGGCAGGGACTGCACGCCGGCCTTGGCCTTGTTCGCCGCGATGAACTGAT
CGCTCTTGGTCTTGTTTTCGGCAGCCGCCTTTTCGTACTCGGCCTTGGCAGCCTGGGCAC
GGCCCTGCTCGCGCTTCTGGAACGCTTCAACGGCCGGCTTCAGCTGCTCGGCGGTGATCG
CCGGCTGCTTCTTGGCGTAGGCATCCTGCAGGCCCTTCACCACCGAGTTGATGTCCAGCT
GCTCACCGCGACCGGTCAGCTCCGCCAGGTTGTTGCCGTAGTCGTAACCGAAGTAATAAC
TCAGCTTGCCCTTCTCGGACGCGATGTCCTGGGCGAAGGCATTGCCCGTCAGGGCCAGGG
CCGCGACGGCGACCGCGATAGAACGCAACTTCATCAAACAGTTCTCCAGGGGTGGTAACT
CAGGGACGTTCTTCGCCGCCCTGAGGCGACGGGTTAGGATAACGGGCACAACGTGTAACC
GCTACTCACGATGCAGGCTATGACCCGTCTGCGTTTGCAGAGTTCAATATCACTTTTTTT
TAACGTTCCAGGAGTTTCCCCGTGGCCGATGCCCTGATCGCTGTTGCCGACGAAGGCGCC
ATCCGCACCGTGACCGTCCAGCGCCCGGACAAGCTCAATGCCCTGAACGCCGCGACCCTG
CAGGCGCTGGCCGATGCCTTCAGGGACGCCGCTGCCGATCCGGAGGTGCGCGTGGTGGTG
TTGACCGGGGCGGGCCCGAAGGCCTTCGTGGCCGGTGCCGACATCGCGGAAATGAACACC
CTCAGCGCCGTTCAGGGACGTGATTTCTCGCTGCTGGGCCAGGCCCTGATGCGCCAGATC
GAACGCATGCCCAAGCCGGTCATCGCGCGCGTGAACGGATTCGCGCTGGGCGGCGGGCTT
GAGCTGGCGATGGCGTGCCACCTGCGCATCGCCGCCGATACCGCCAAGGTCGGCCAACCG
GAAATCAATCTCGGCCTGATTCCCGGCTTCGGCGGCAGCCAGCGCCTGCTGCGCCTGTGT
GGCCGCGCCGCCACCCTGGAGCTGTGCCTGTTGGGGGCGCCGATCAACGCCGCGCGTGCG
CTGGAGCTGGGCATCGTCAACGAAGTCGTGCCGGCTGACGCGCTGGACAACCGCGTGCAG
GACGTCGCCCGCCAGCTGGCACGCTCAGCACCGCTGGCCCTGCGTGGCCTGCTCGACGCG
GTGCACGTGGGCGGCGAGTGCAGCCTGGAGGCCGGGCTGGAATACGAAAGTGCGCAGTTC
GGCCTGCTGTTCGCCACCGAGGACATGCGTGAAGGCACCAGTGCCTTCCTGCAGCGCCGC
CCGCCGGCCTTCCAGAACCGCTGACGCCATGGCATCCCGACCCAACCCCGCGCAGTTGTT
CGCCCGGGTCCAGGCAGACGATCTCGATGGCGCCCTGCAGGCGGGGCTGATGGACTACGT
CGCCCGAGCCGGCGACGAACAGCTGCTGCCTGGCCACCCGGACCTTCCGCAGCGGCTTCA
GCAGGCCCAGCAGCAACTGCGTACGGCCTGGGCCGCACGCGAACGCTATCGCGCCCGCGC
GGTGCGCCTGGCCCGCCGCGAAGCCGAGCGCGATGCACGTCGCACCCCGCCCCCGGCGCC
GGACGTGAAGCCCCCCCTGCCCGCCGCGGCGGCCGCGATTCTCGCCCGGGCCAAGGCCCG
CGTCACCGGCAAGGAGCCGTAATGGCCACCGCGAAGAAGACTGCCCGCGCACCGGCGCGG
CGCGGCGGCCGCATGCCGCGCGCCGACGTGGTGGAAATGTTCACCCGCCTGCGCGAGCTC
AATCCGCACCCGAAGACCGAGCTTGAGTACAGCTCGCCGTTCGAACTGCTGGTGGCCGTG
GCGCTGTCCGCCCAGGCCACCGACGTCGGCGTCAACAAGGCCACCCGCCGCCTGTTCCCG
GTCGCCAACACGCCGGCGAAGATCCTCGCGCTCGGTGAGGATGGCCTGAAGCCGTACATC
GCCACCATCGGGCTGTTCAACGCCAAGGCGAAGAACGTGATCGCCACCTGCGCGATCCTG
CTGCAGAAGTACGGCGGCGAAGTGCCGCGCGACCGCGAAGCGCTGGAAGCGCTGCCCGGT
GTGGGCCGCAAGACCGCCAACGTGGTGCTCAACACCGCCTTCGGCGAGCCGGTGATGGCG
GTGGATACGCATATCTTCCGCGTCTCCAACCGTACCGGCCTGGCCCCCGGCAAGAACGTG
CGCGAAGTGGAGGACACGCTGATGAAGGTGATTCCGGCCGAGTTCCTGCTCGACGCGCAC
CATTGGCTGATCCTGCATGGCCGCTACGTGTGCAAGGCGCGCAAGCCGGATTGCCCGGGC
TGCGTGATCGCCGACCTGTGCCGGTTCAAGGAAAAGACCACAGCCGAGACGTGACGCGGA
TCGTGTTGTGACGAAACGAAGACGGCGGGCACCAGGCCCGCCGTCCGCGTGTATGGACAA
GGGTGCTTCAGGAGATCAGAACGACAGGTCGCCCCAGACGCCGAATTCCTTGGTCTTGTC
GTTCTTCTTGTCGCTGGCGTTGGCCAGGTGCGTGTACTTGTACACGGTCGACAGCTTGAG
GTTCTTCATGACCGGGAACTCGACGCCGACGTTCCAGTACTTGTCGCTCAGGGTCGGGTC
CAGGGTCTTGCTGACGTCGGTGTCATCGTAACGACCGAACACGTTGATGCCGCCGTCGGT
CACGCGCACGCTGCCCCACACCGACCAGCCACTGGTCTTGTCGGTGGCAACGGTCAGCAC
GTTGTTGAGGTTCTTGGCCTGGAAGTACTCGCCGCCGACGCGGAAGTTGCTGTCGGCGTA
GGCCACCATCGCGTTGGCGCGGGTGTAGGTGTTCTCGGCGCTCTGGATGTCGGTTTCCTT
GCCCAGCTTGCCGCTGTAGCCGCCGACGGCGACCACGAAGTTCTCGTTCGGGGTGTAGGC
CACGCGGCCTTCCACGTCCATGCCCTTGCTGCGGGTCGGGTTCTTGTAGCCGGCGCCGGA
CACGACCGAGACGGCGTAGTTGAAGTTGTTGCCCAGGTTGCCGAAGCCATGCAGGCCCCA
GTCGGACGAGTTGCCGTACTTCAGGCGGTCGGTCAGGGTGTTCTCGACATAGCGCATGCC
GTAGAACTTCTCGACGTACGGGATCCACGGCATGTCGGCGGCACCGACGCGCAGGTTGAA
GGCCGGGTCGAAGCTGCCCTGCACGTAGGCCTTCTTGACGAACAGTTCGGTGTTGCCGAT
GGCCGAGCTGTACTGGAAGTCGGTGGTCAGGTTGGCCGACCAGATGTCGTTGAACTTGTG
GTCGACGGTCAGGTAGAAGCGCTTGACGTCCAGGCCGGTGCCGCTGGCGGCGGTGTCCTT
GCCGTTGCTGGTCTTGTCGATGTTGGTCAGGTCGAAGAACATGCGACCGCCAATCTTGTT
GTCATTGACCAGCTTGGCCAGCTTGTCGACGCTGGTCTGGGTCTTCTGCGCACCTTCCAG
GGCCTGCGCCTGGGTGATGTTCACTTCGGACTGCGCGTCGGACTGCGCCTGCAGCGCCTG
CGAATCGTTCTGCAACTGCTGGACCTGGGCCTGCAGCGCAGCGATCTGTGCCTGCAGCTG
CTGCAACTGTGCCTGGGACACGCCCGAGCTGGCGGGGGCTGCGAAGGCGTCGGCGGAAAC
CAGACCGAGGCTTGCAACGACCGCGGCGGCGAGCAAATGGGAACGCATTTTGGATTTCTC
CAGAGGGTTGGAATGGCTTGGGCAGAACGCCACGCCGGCAGGCCGGTCAAGCGTTTTGCG
AACGTTCCGTTAAAACCATGACAGCCGAATGACAGATTGAGCACCAACCCCAGATTTCTT
CGTGCGGTCATGCGTACGACTCATTTGCGCGCACATGCTTATCGATCCGTTGCGCCCCAT
GGCGTGGTGTATCGGCACCGACACGCGGGCAAGCCGCCGGGTCCCACTGGTCCGCACCGC
CCGGCTTCGCGCGGATGACGCGGAATCCCTGCGCAACGCCAGGCGCAGACCGCGCGAAGG
GAGGCAGCCGTCACCTCATCGGCCACCTATGCAAGGTGACCGCAACCGGCGCCGGCGCAC
CTCCCTTGTGCCCGCACGACCGCCTCAGCCGCTGCGCGAAACCTTCACGGCCCGCGCTGC
GCAAGCGCCAGCCAGCGCTGTAACGGATGCGTCATACAACGGTCCCCGCGCTGTCATCGA
ACCGTTATGGAATGTGCGCCGGGCGGGTAACCCCGCATTCCAATCAACCCAGGAGCCACC
CCGTGATCCACGCCTTCAAGTCGCGCGTTGCCGTTGCCGTCTTCGCAGCGTCGTCCGTGT
TCGCCGCCAACGCCGCTGAAATCACCGGCGCGGGCGCCTCGTTCATCTACCCGGTGATGT
CGAAGTGGTCGGCCGACTACAACGCTGCCACCAGCAACAAGGTCAACTACCAGTCGATCG
GTTCCGGCGGCGGCATTGCGCAGATCAAGGCCAAGACCGTTGATTTCGGCTCTTCCGATG
CACCGCTGAAGCCGGAAGAACTGGCCGCCTCGGGCCTGGCCCAGTTCCCGTCGGTGATCG
GCGGCGTGGTGCCGGTGGTCAACGTGGCCGGCATCGCCCCGGGCGCACTCAAGCTGGACG
GCACCGTGCTGGCCAACATCTTCCTGGGCAAGATCAAGACCTGGAACGACCCGGCCATCG
CCGCGCTGAACCCGGGCGTGACCCTGCCGAGCGCCAAGATCACCGTCGTGCACCGCTCGG
ATGGTTCGGGCACCACCTTCAACTTCGTCAACTACCTGTCCAAGGTCAGCCCGGAGTGGA
AGAGCTCGGTCGGTGAAGGCACCTCGGTCCAGTGGCCGGCCGGCATCGGCGGCAAGGGCA
ACGAAGGCGTTGCTGCCTACGTGAAGCAGATCAAGGGCGGCATCGGCTACGTCGAACTGT
CCTACGCACTGCAGAACAAGCTGTCGTACACGGCGATGAAGAACGCTGCCGGCAGGTTCG
TGCAGCCGAGCGATGCATCGTTCGCCGCCGCTGCCGCCAGCGCCGACTGGGCCAGCGCCA
AGGACTTCTACCTGGTGATGACCAACGCCCCGGGCGCCGAGTCCTGGCCGATCACCGCCA
CCAACTTCATCCTGGTGCACAAGAAGCCGAAGAACGCTGCCAACGGCAAGGCCACCCAGG
AGTTCTTCCGCTGGGTCTACAAGAGCGGCGACGCCCAGGCCCGCCAGCTGGACTACGTGC
CGCTGCCGGACAGCCTGGTCCGCCAGATCGAGACCTACTGGTCGCAGAACCTGAAGTAAG
CACGTTCCCCCGCAGGAACGGGGCCGGCGGGTCCTCTCTCCCCCGCCGGCCCCAACCGGG
CGCGAGATCCTCGAGATCTCGCGCTCTTCTTGTTTTCGGGGATGCATGCATCTGCCTCTG
CAGCGCCGAGCCCACGCTCGGCTGGGTGCTGGAGCGTGCGGACCGACGGTCCGCACCTAC
CGAGGGCAGGGAGCCGTCGAACATGGCTTGACTCCACACGGGCCAACCGGCCGCCATACC
GGTGCGCAGATCCGGGGTCTCCGGGGCTCTGCCGGATGGGGGCCAACCCGGTGAAACCCT
TGTCAGAACGTGATCCAGGACACCTCTGTCATGGTCGTAATACGGCTGTAACAAAAACAT
CATTTCATAGCCGCATCCGCCGACCACGTCGGCTCTTCCCCGCTATGGAGTGACCATGAA
ACTGCACTCGGCCGGCCTTGCCGCCCTTTCCCTGGCCATCGCCCTGGGCCTGTCGGCCTG
CGGTGGCGACAAGCAGGCCGCGCAGCAGCCGGCGGCCGACGGTGCCGCTGCCCCGGCCGC
TGCCGGTGCCAAGGTGACCGCCGAAGTGTCCGGCGCGGGCGCGTCCTTCATCTTCCCGCT
GGTCTCCAAGTGGTCGGCCGACTACAACGCCACCACCGGGGCCAAGATCAACTACCAGTC
GATCGGCTCCGGCGGCGGCATCGCCCAGATCAAGGCCGGCACCGTCGACTTCGGCTCCTC
CGACAAGCCGCTGAGCAGCGAAGAGCTGGCACAGGCCGGCCTGGCCCAGTTCCCGTCGGC
CATCGGCGGCGTGGTGCCGGTGGTCAACATCGAAGGCCTGGAAGCCGGCAAGCTGCGCCT
GAGCGGCGCCCTGCTGGCCGACATCTTCCTGGGCAAGGTCAAGACCTGGAACGATCCGGC
CATCGTCGCCGCCAACCCGGGCGTGAAGCTGCCGGACGGCAAGATCACCCTGGTCCACCG
TTCGGACGGTTCGGGCACCACCTTCAACTTCTCCAACTACCTGTCCAAGGTCAGCCCGGA
GTGGAAGAGCAAGGTCGGCGAAGGCACCTCGGTGCAGTGGCCGGACGGCGTCGGTGGCAA
GGGCAATGAAGGCGTCGCTTCGTACGTGAAGCAGATCAAGGGCTCCATCGGCTACGTCGA
GCTGGCCTACGCGCTGCAGAACGGCATGCCGTACACCGCCATGCAGAACGCCGCCGGCAA
CTGGGTCGAGCCCAGCGCGGAAACCTTCGCCGCGGCGGCCGCCAGCGCCGACTGGGCCAG
CGCCAAGGACTTCAACCTGGTCATCACCAACGCCCCGGGCGAGCAGGCGTGGCCGATCAC
CGCCACCAACTTCATGCTGATGCAGAAGCAGCCGAAGGACGCCAAGCGCAACCAGGACAC
CCTGGCCTTCTTCAAGTGGGCCTTCGAGAACGGCCAGGCCCAGGCCAACGAGCTGCACTA
CGTGCCGCTGCCGGCCGAACTGGTCAAGCAGATCGAGGCCTACTGGGCGACCGACCTGAA
GTGATGGACTCGACGGTGCCCGCCCCGCGCGGGCACCGCTTCCACGCCGTGCCGCCCCGC
CCCTTCCTGGCCCTGCCGTCCCCATGAATGCCATCGCCCAGCCTGTAGCCGCCCCGTCCA
CGCGTGATGCGCGTGATGCCCGCAACGACAAACTGTTCCGATGGGTGCTGGTCGGCACCG
TCATCTTCGTCCTGATCGCCCTGGCCTGCGCCGCGCTGTCGATGCTGTGGGGCGGCCGCC
ATGCCCTGCAGATGCAGGGCCTGAGCTTCTTCTTCTCCGCCGACTGGAATCCGGTCGAAA
ACAAGTTCGGCGCGCTCGCCCCGATCTACGGCACCCTGGTCACCGCCGTCATCGCGATGG
TCATCGCCGTGCCGGTCAGCTTCGGCATCGCCTTCTTCCTCACCGAAGTCGCACCACGCT
GGCTGCGTGGCCCGGTCGGCACAGCCATCGAACTGCTGGCCGGCATTCCCTCGATCATCT
ACGGCATGTGGGGCCTGTTCGTGCTGGTGCCGGTGATGACCGAGTACGTCACGCCGTTCC
TCAACGAGACCCTGGGCGAATGGCCGATCATCGGCCCGATGTTCCAGGGCCCGCCGCTGG
GCATCGGCATGCTCACCGCCGGTTTCGTGCTGGCGATCATGGTCATTCCGTTCATCTCCT
CGGTGATGCGCGAAGTGTTCCTGACCGTGCCGACCCGCCTGAAGGAATCGGCCTATGCGC
TGGGCTCCACCAAGTGGGAAGTGAGCTGGGACATCGTGCTGCCCTACACCCGCTCGGCGG
TGATCGGCGGCATCTTCCTCGGCCTCGGCCGCGCCCTCGGCGAGACGATGGCGGTGGCCT
TCGTGATCGGCAACAGCGTGCGCCTGTCGCCGTCGCTGCTGGAACCGGGCACCACCATTG
CTGCGCTGATCGCCAACGATTTCGGTGAAGCCACTGAAACCTACCGTTCGGCCCTGCTGC
TGCTCGGCTTCGTCCTCTTCATCGTCACCTTCGTGGTGCTCGCCATCGCCCGCCTGATGC
TGATGCGCCTGTCCCGCAAGGAGGGCAACTGATGTCCAGCACCGCTGACTCCCTGTACCT
GCGCCGCCGCATCGGCAATGTCGTTGCGATCACCGCCTCCTGCGCCACCGCGCTGTTCGG
TTTGTTCTTCCTGGGCTGGATCCTGTTCACCCTGGCCTCCAAGGGCCTGGCCGGCATCAA
CCTGGATCTGTTCACCAAGATGACGCCGCCGCCGATGCAGGAAGGCGGCCTCGCCAACGC
GTTCTTCGGCAGCGCCGTGATGTGTGCGCTGGCCATCGGCATCGGCACCCCGCTGGGCGT
ATTGGCGGGCACCTGGCTGGCCGAGTACGGCAACGCCCGCAAGGCCGGCACCGTGGTCCG
CTTCGTCAACGACATCCTGCTGTCGGCCCCGTCCATCGTGCTCGGCCTGTTCGTCTACAC
CCTGTACGTGATGCAGACCGGCGGCAACTTCTCGGCGTTCGCCGGTGCGCTGTCGCTGGC
CTTCATCGTGCTGCCGGTGGTGGTACGCACCACCGACGAGATGCTGCGCCTGGTGCCCTC
GCAGATGCGCGAAGCGGCCCTGTCGCTGGGCATCCCGCAGTGGAAGGTGATCGTGCAGGT
GCTGTACCGCAGTGCCTCGGCCGGCATCATCACCGGCATCCTGCTGGCACTGGCCCGCAT
CTCCGGCGAGACCGCACCGCTGCTGTTCACCGCCTTCGGCAACCAGTACTGGAACAACAA
CATCTTCCAGCCGATGGCCTCGGTGCCGGTGGTGATGAACCAGTTCGCCGGCAGCCCGTA
TGAATCCTGGCAGGTGCTGGCCTGGGCCGGTGCCCTGGTGCTGACTGTCTTCGTGTTGCT
GGTCAGCCTTGCCGCCCGCGGCATCCTGCTGCGCAACCGTATCTCCCATGACTGACCTTT
CCGTGGATAACGCCATGAACGACCTTTCCAACGCCGTGCCGATGCAGCGCATCGCCGTGC
CGTCCTCGCACGAGAGCCTGCACACGCCGTCGCCGGTGAAGCTGGCTGCGCGTGGACTGG
ACTTCTACTACGACAAGTTCCACGCCCTGAAGGGCATCAACCTGGAAATCCCGGAAAAGC
GCGTGACCGCGCTGATCGGTCCTTCCGGTTGCGGCAAGTCGACCCTGCTGCGCATCTTCA
ACCGCATCTACGCGCTGTACCCGAAGCTGGAAGCGCGCGGTGAAGTGCTGCTGGACGGCG
AGAACATCCTGTCGCCGAAGTACCCGATGAACCGCCTGCGCAGCAAGGTCGGCATGGTGT
TCCAGAAGCCGGTGCCGTTCCCGATGACCATCTTCGAGAACGTGGCCTACGGCATCCGCC
ACCACGAGAAGCTGAGCAAGGCCGACATGGCCGACCGCGTCGAGCAGGCGCTGCGCCAGG
GCGCGCTGTGGGACGAAGTGAAGGACAAGCTGGGGCAGAGCGCACTGGGCCTGTCCGGCG
GCCAGCAGCAGCGCCTGTGCATCGCCCGTGCCGTGGCCCTGCGCCCGTCGGTGCTGCTGC
TGGACGAGCCGACCTCGGCGCTGGATCCGATCTCGACCAGCCGCATCGAGCAGCTGGTGG
AAGAACTCAAGCACGAGTACACCATCGTGATCGTCACCCACAACATGCAGCAGGCCGCTC
GCGTGTCCGACTACACCGCCTTCATGTACCTGGGCGACCTGATCGAGCACGACCGCACCG
AAGTGATCTTCTCGCAGCCGTCGCAGCGGCAGACCGAGGACTACATCACCGGCCGCTTCG
GCTGAAACGTCAGTCGAGCACGGCTCGACCCTGCAGACACCATCAGTCGAGCGTGGCTCG
ACTCTACAGAGTGGAACAACCATGAACCTTCCCAACGACCACATCGTCAAGAGCTACGAC
GAAGAGCAGCAGCGCCTGGTGGCCGAGATCGTGCGCATGGGCGAGATGGCCGTCGCCCAG
CTCGAAGCGTCGATGGACGTGATCGAGAAGCGCGACGAGAACGCTGCCCATCGCATCATC
GCCAACGACGAGGCGATCGATGCGCTGGAACAGCAGATCAGCCACGACGTGATGCGCCTG
GCGCTGCGTGGCCCGATGGCGCGCGACCTGCGCGAGATCCTTGCCGGCCTGCGCATTCCG
GCCGACATCGAGCGCATCGGTGACTACGCTGCCAACGTCGCCAAGCGCTCGATCGCGCTG
GGCAAGGTGCCGCCGCTGCCGCAGATCCAGGGCCTGCGTGCACTGGGCCGCCTGGCCGCG
CAGCAGGTCCGGCGTGCCATTGCCGCCTACCGCGACAACGATGCTGATGCCGCGCTGGAA
CTGCGTGAGGACGACGCCCGCCTGGACGCGCAGTACACCGCGCTGTTCCGCGAGCTGCTG
ACCTACATGATGGAAGACCCGCGCAACATCACCCCGTGCACGCACCTGCTGTTCATGGCC
AAGAACCTGGAGCGCGTGGGCGACCACGCCACCAACATCGCCGAGAACGTATGGTTCCTG
GTGCATGGCGAGCAGCCGCTGCCACCGCGTGAAAAGCGCGACGAGACCTCCAGCACCGGC
CAGCCCTGACGCTGCACTGCAACACCGGAGTCGACTCCAAGGTGGCCGCTGTCCTGGTGA
CAGCGGCCTTCTTTTTTGGGGTGTTTCATCCGCATTGTGGGCGCCACGCGTGCCCGGTGC
GGACCTGCCGGATGCTTCTGTAACAGATCTCACGAAAATTTGAGTTCTTGGCGAGGATTC
GTTGAGTAGGATCGCTGCACCATCGATTCACCCCGGGCACCTGCCCACCACCCAGGAGTA
AGACCGATGAGCAGTTCCAACAAGACCCTGTCCCTGCTGACCGCTACCGCCCTGGCCGCC
GGCCTGGGCATGACCGCCAGCGCCTCGGCGCTGAGCATGAGCGACCTCGCCCAGGGCTAC
CTGGTGGCCGGCCAGGCAGCCAAGGCCAGCACCGATGCCAAGGCCGCCGATACCAAGATG
GCAGCCGACGCGACCAAGCACGCCGAAGGCAAGTGTGGTGCCGACGGCAAGACCGGCGAA
GGCAAGTGCGGTGCCGACAAGGGCAAGGCTGCCGGCGCAGCGGGCGCCAAGGCCAAGACC
GGCGACACGAAGTCGGCTGAAGGCAAGTGCGGCGAAGGCAAGTGCGGTGGCAAGCACTGA
CGTCCGCGCCAGCCTCGTCCACCCGCAGTCGCCGCTTCGCGCGGCGGCTGCAGGGTTGGG
CCTGCGCCGGGCGCTGCTGCAGGATCTGCGTGACGCTCCGGCAGGCGACTTCGACTTCCT
GGAATGCGCGCCGGAGAACTGGATCCATGTCGGCGGCCCGGCCGGTGATGCCCTGGCCGA
ACTGGCACACCGCCATCCGCTGAGCTGCCACGGCCTGTCGCTGTCGCTGGGCGGCAGTGC
CGCCCTGGACACCCCGCTGCTGGAGCAGGTCGGCCGGTTCCTCGAAAAGCACCGCGTGCC
GCTGTACAGCGAGCACCTGAGCTACTGCAGCGACGACGGCCACCTGTACGACCTGCTGCC
GATCCCCTTCACCGACGAAGCCGTGCGCCATACCGCGCAGCGCATCCGCCGCGTGCAGGA
CCTGCTCGGCCGCCGCATCGCGGTGGAGAACGTGTCCTACTACCTGGCGCCGGAACCGGC
GATGGACGAGCTGGCGTTCACCAATGCGGTGCTCGCCGAAGCCGACTGCGACCTGCTGCT
GGACGTCAACAACGTCTACGTCAACGCCTGCAACCACGGCTACGATGCCGATGCCTTCAT
CGCCGGCCTGCCCGCGCAGCGCATCGTCTGCCTGCACGTGGCCGGGCACCTGGACGAGGC
ACCCGACCTGAAGATCGATACCCATGGCAGCGCGGTGATTGATCCGGTCTGGGAGTTGCT
GGCGCGTACCTATGCTCGCATCGGCCCACGCCCCACCCTGCTCGAACGCGATTTCAATTT
CCCGCCCTATGCGGAACTGCAGGGCGAACTGCAGACCATCCGCCGCCTGCAGGCCGCACA
CGCCGGGGCTGCACATGGCTGACGCTATCGACACCCTGCGCGCGCAGCAGCACGCGTTCA
CCGCGCACCTGCGCGATCCACAGGCGGTGCCGGCACCGGCCGGCCTGGATGCACGCCGGT
TGGCGGTGTACCAGCACCTGCTGTTCAACAACCTGCTCGGGCTCCTGAGCAACGGTTTCC
CGGTCTGCGTCCGCCTGCTCGGCGAACCGGCATGGAGCGCGCTGGTGCGCCACTACTTCG
CCACCCATCGCTGCCAGACCCCCCTGTTCACCGAGCTGGCCGCCGAGTTCGTGCAGTGGC
TGCAGGCACAGCCGCAGCTGCCGCACCCGGCGCTGGCCGAACTGGCCCACTACGAGTGGG
TGGAAACCGCGCTGTACCAGTTGCAGGCCGAGCCACTTCCTGCGCCTGGCGATGTCGATC
CGCTGCGGGTGCCGCTGCAGCGTTCGCCGCTGGCGTGGCCGCTGCTGTACCAGTGGCCGG
TGCACCGTCTCGGTGCAGAGGATGCGCCGACCCAGCCCCTCCCAGAACCCACCGGCCTGC
TGGTCCGCCGCGAAGCCGACGGTGAAGTGCGATTCGCCGCGCTCAGCCCCTTGGCGGTGC
ACCTGCTGTCCAGCATCGGTGAACAGCCTGGGCTGGAAGGCCGTACGTACCTGCAACGCC
TCGCCACCACGCATGGGCTGGCCGAAGACGCGCTGGCCGGCCCCGGTGCCGCGCTGCTGC
GGCAGTTCCTGCAGGCCGGCGTGATCGGCCCGCTCACCGCCCCGCCCTGACACCCCATTT
GCGGAGATCCCCTGATGAACCTTCCGACCCTGGCCGCCGCGCGTGACCAGCTGGACCGTC
TCGCCCCCTGGTTGGCCCCGCTCGGCCTGCGCCTGCTGCTGGCCTGGGAATTCTTCGAAT
CCGGCCGCGAGAAGCTGCGCGGCCAGAACTGGTTCGCCGACCTGCAGGACGCCTTTCCAT
TCCCGTTCGACCAGTTGCCGGCCACCCTGAACTGGCAACTGGCGACCTGGTTCGAACTGC
TCGGGGCGGCCTGCCTGCTGTTCGGTTTCGGCACCCGTTTCGCCGCCGCGAGCCTGCTGG
TGCTGACCGTGGTGGCCACCTATGCGGTGCATTGGCCGATGGAGTGGAACTCGCTGGCCG
ACCTGGCCATGGGCTATGCGATCAGCGACCAGGGCTTCGGCAACTTCAAGCTGCCGGTGC
TGTTCATGGCCATGCTGCTGCCGCTGATCTTCACCGGCGCCGGCAAGCTGAGCGTGGACG
CCTGGTTGGCGCGGTGGTCTCCCTCGGCCACACCTGCGCGGCCAGCGGTTCGGTAGATGC
CGACCTTGGTCGGCGCGTCATGTGCCAACCAAGGTTGGCACCTACCGGGTTCTGCGTTCG
TGCCACCACGGTGGCTGGCATGGGCTGCGTGGCCGGGCGCTCAGGGCCGCTCTGATAGAA
TTCACGCATGACTGACCCCATCCCCGCACCTGCCGCCGTTCCCGATTCCGCACTTCCCCA
GGCGCAGCGCGCGATGTCACAACGCTTCCGCGGCTTCCTGCCGGTGGTGGTGGATGTCGA
AACCGGCGGCTTCGACAGCCAGCGCAACGCGCTGCTGGAAATCGCTGCGGTGCCGATCGA
GATGGACGAGAACGGCCTGCTCTACCCCGGCCAGACCGCCAGTGCCCACGTGGTCCCGGC
CGAGGGCCTGGAGATCGACCCGAAGTCGCTGGAAGTGACCGGCATCATCCTCGACCATCC
GTTCCGGCTGGCCAAGGAAGAAAAAGCGGCGTTGGACCACATCTTCACTCCGGTGCGTGC
GGCGATGAAGAAGTACGGCTGCCAGCGCGCGATCCTGGTTGGCCACAATGCCCATTTCGA
CCTCGGCTTCGTCAACGCGGCCGTGGCGCGGACTGGCCACAAGCGCAACCCGTTCCATCC
GTTCAGCGTGTTCGACACGGTCACCCTGGCCGGTATCGCCTACGGCCAGACCGTGCTGGC
GCGTGCGGCCACTGCCGCCGGGCTGGGTTGGGATGCGAATGAAGCGCACAGCGCGGTATA
TGACACCGAGCAGACCGCGCGGCTGTTCTGCACCATCGCCAACGCCTGGCCGCGGTAAGA
AAGCGCTTTCTGTAGAGCCGAGCCATGCTCGGCTGCACCTTTTTCCGCGCTGCCGCGCGG
TGGTCGAGCACGGCTCGACTCTACAGGCCGACGTCGTTCCATCGATGCATGGTGGCGAAT
CAATCGCCGCACAGTAGATCCACGCCATGCGTGGATGCGATCAACCAATGCTCGTGCGAT
CGCGGCCGTCGCTCTTGGCGCGGTACAGCGCGCGGTCGGCGCGCTGGTACAGCAGCGCCG
GGGTGCGGTCGTCGGCATCCAGCTCCACCAGCCCCGCACTGAAGGTCACGCGCAGGCCTT
CCACACCGGCCCAGTCGGGGTGGTCATGGAACAGGCCGCGCAGGCGCGCGCACAGCTGCG
CGGCTTCCTCCAGGCGGGTGTCGTTGAGCAGCAGCGCGAACTCTTCGCCGCCGGTGCGCG
CCGGCAGGTCGGAGTCGCGGCTGGCGGCTGCGATCAGCGTCGCCACCTGCACCAGCACGG
CATCGCCGATGCTGTGGCTGTGGCGGTCGTTGACGTCCTTGAAATGGTCGATGTCCAGCA
CCACCAGGCACAGTGGATGACCACTGCGCTGCGAACGGGCGAAGTCACGCGCCAGCGTCT
CGTCGAAGCCGCGGCGGTTGGCCAGCCCGGTCAGCGCATCCTCGCGGGCCTGGCGCTCGA
AGGCTTCGGCCTGGCGCGCCAGGCGTTCGGCCAGCTCGGTCTTTTCCTGGTTCAGCGCCT
GCAGGTGCACGGTCTTGGCCTGCAGGTCGAAGGTCGCGTCGTCCACCCGCCGCGCCAGGC
GCAGGTTGCTGGCCTTCAGCTGCTGCAGCAGCAGGCGGTACAGTGCCACCAGGCCGGCCA
GCAGCAACAGCCCGCCCAGCGCCTGCACGCTGCGCCGCTGCCACCAGAACGGCTCGACGC
TGAAGCTCCACACCGCCTCCTGTTGGCCCCAGCTGCCGCCCGGATGCGCCGCAGCCACAT
GCAGGGTGTAGTCGCCCGGCGGCAGGCCAACGAACTCGACGCTGCGCTGCGGGCCACGCT
CGACCCAGCCGGCATCGAGGCCATCCAGCCGCGTGCGGTAGCGGATCCGGTCGGACATCA
GGTAGCTCAGGCCGACATAGCTCACCGCCAACCGGCGGCCACCGGGAATGTAATTGCGAT
CCGGTCCCTCCCAGTGCACCGGCGCACCATCCACCTGCACGCTCTCGATCGCCGCCGGCG
GCGATGGCCGCTCGCGGAAACGCTGCAGGCGTTGCGGGTCGACCGTGCTCAGGCCACCGG
CGGTGACCACCCAGAACGTGCCATCCTGGCGCAGGATCGCCGATGGACTGGAGCTGCCAT
TGGCCTGTGCATTGGCCATGCCGTCGATCTCGTTGTAGCGCTCCAGCACCACCCGCGGCG
TGCGGCCATCGGCCACCGCATTGAGGGTGGCCATGTCGGTGCGCAGCACACCACGGTTGC
TGCTGATCCAGACATTGCCGAGGCGGTCCGGCACCAGCTGGAACACCGCGTCCACCGGCA
TGCCCTGCTCCAGGCCGACCCGCGCCAGCGCACCGTTGCGCCAGCGGTACAGGCCACGAT
CACTGCTGATCCACATCGCATCGCCCAGCTGGTGGAAACCGAACACGCTGCGGCCGCCCC
CCAGCGGGGCCAGGTCGATCGACTGCACGTGGTCGCCACGCAGCACGCGGATGCCTTCGA
TGGTGCCGATCCACAGGTTGCCCTGGTGGTCATGCTCGAGCGCGGTGATCAGGCCGCCGG
GCATGCCCGGCACGTTCGAGACCTGCACCCGGTCGCCGTCGATGCGCACCACGCCCTTCT
GCGTGCCGGCCCAGACCACGCCCTGCGGGTCAACGGTGATCGCACGGATGTTGCCGCCCG
GCATGCCGTCAGCCGCCGCATAGTTGTGGCGCAGGCCCCCATCGCGACCCAGCCGGTAAA
CGCCGTCGCCGAAGGTTCCCACCCACAGGTCACCGTCCGGCCCCTGTGCCAGGCTCAGTA
CCGAGGGCGCCTTGCCGCCGCGGTTGTGCAGCGGCACCGCGCGGAAACGACCGTCGCGGG
TCTGGAGGTCAAGGCCGCTGGCGCTGCCGACCCACAGCTGGCGGTCGCGATCCTCGAACA
CCGTGCGCACGTAGTCGCCACTGAGCCCATCGCGCTCGGTGAAGCTGCTGAACAGTGTTT
CGCGCAGGCGGTACAGGCCCCCATTGGCTCCCACCCAGATGCTGCCTTCGGCATCCTCGC
GCAGGCTGACCACGCGTCCGCCCGGCAGGTTCAGGCCGGCCGGCAGCCGCTCCAGGCCAT
GGGCGGAAATGCGCAGCAGGCCCTGGTTCTCGGTACCCAGCCACAGATCGCCATGCCGGT
CCTGCAGCATCGAGGTCATGTGCAGCTGGCCCGGCAGGCGGTGCACCAGCACCAGCTGGT
CGTCCTCCACCCGGTACAGGCGCTCGCCGGCGACGATCCACAGCGCGCCATCCGGTGCCC
GGTACGGCCACGACAGGCCGCTGCCGGCGCCCAGCCCCCACGCGGCGGGCGCGCGCTTGA
GCACGCCGTCGTTGTCGCGCAGCACCAGCCCGTCGAGCGTGCCGACCCATACCCGGTCCT
GTGCATCGACCACCAGCTTGGTGAAGCTCATCGCCATCGGCAGGTCCGCCGCCGGTGCCT
GGTAGACGATGCCGGCATCCGGCGTCAGGTAGCCGATGCCCTTGCCTTCGTACAGCAGCC
ACAGCCGGCCCTGGCTGTCCATCTGCATGGACTGGATCAGCACCTGCGGTGTACCGGCCT
GGTGCTCCCAGACCCGCCATTGGCCGTCGCTGCCGCGGTGGCTGACGTTGCCGCGCGAAT
CGCTGATCCACAGCCCACCCTGGCGGTCGACGAACAGTGCGCCGATGCCGTTGTCGCGCA
GGCCCGGGCGCGTACTGCGGTCGAACACGGTGAAGTCCAGTCCGTTGTAGCGCACCAGCC
CTTCCCAGGTGGCGAACCACAGATGGCCCTCCGGCGTCTGTGCGATGTCGCGCAGCGAGT
TGTGCGGCAGGCCGTTGCGCGAGGTCCATACGTCGATGGCGTAGTCGCGCAGCGGGGGCG
CGCCCTCCTGTGCCGCCAGCGGCAGCGCGAGGGCCAGCAGCAACCACAGCAGGCCCTGCC
GCAGTGCCCGCCTGAATCCTGATGCGCGGCGCTCCACCCAGCGCCCCTCGTCCCCCTGCC
CGCCCATCACCGCAGCAGCGGCGGCCAGGTGCGGCTGCAGGGCGCGGCAGCGTGCGGGAA
CAGCCGGGCAGCGCGCACTGGCATGCCGGCGGGAACGGGCTGGCTCATCGAGGGGAGACT
GGGGAGATGGGCAGATGATAGGCCAAACCCCGGCCCCGGCGTCACCGTCCGCGGCCCGCC
GGCTCAGCCGGCGCGGCCGGGCGCCACCACCTGGGCACTGGCCGGCCACTGCACCACCGC
CTCCAGGCCACCTTCGGCCCGGTTGCGCAGCCACAGCCGCGCGCCGTCCTTCTCGGCCAG
GGCGCGGGCGATGGTCAGGCCCAGGCCGGCCCCGCCGGTCTGGCGCGAACGCGAGGTTTC
CACCCGCACGAACGGATCGAACACCGCCTCCAGCTGCTCTTCGGCCAGGCCGGGACCGTC
ATCGGCCACCACTACGGTGATCGCACCGCCGCTGCGCTCGACCCGTACCCGCGCCCGCTG
CGCGTACATCACCGCGTTGTCCACCAGGTTGGAGAACAGGCGGTGCATGGCCAGCGGACG
CAGCATCAGCACCGAACCACTGCCCCCCTCGAAGACCACGTCGGCGCCGCCTTCGGCGGT
GTCCTCGACGATGCTCTCCAGCAGTGAATCCAGGTCGAGTGCGGCGCGCTGCTCGGCACT
CTCGGCACTGCGGGCCAGTTCCAGGCCCTCGCGCACCAGCGCCTGCATCGCCGCCAGGTC
ACCGATCAGGCGCTCGCGCAGGGCTTCGTCGCTGACATTCTCCAGGCGCAGGCGCAACCG
GGTCAGCGGCGTCTGCAGGTCATGGGTGATCGCCGCCAGCATCTGCGTGCGTTCGGCCAG
GTGCCGCTGCAGGCGGTGCTGCATGGCGTTGAAGGCTTCGGCGGCGCGCTGCACTTCACG
CGGCCCGCGCAATGGCAACGGGTCGCGCTGCAGATCGTCGCCGAGATCCTCGGCAGCGGC
GGCCAGTTCCTGCAGTGGCGCACTGGCCATGCGCGCAACGATATAGGCCAGCACGGCAAT
CGCCAGCACCAGCAGGGTCAGGAACCACGGGTCCACGGCGAGGATGCCGTTGTGCGCCAC
CGCCGGCGAGTCCAGCGCCAGTTTCAGCAGCGTGCCGTCGTTGAGGGTCACGTCCACCGC
GCGGCACTTGGGCGGGATGAACGCCGGGTCGCGTTCGCGCGGCGGCCGCCGGTGACCCGG
CGGTGGCGGCGGCAGCAGGTCCTGCAGCTTGGGAATGCAGGAGCGGAACGAAGCGAAGTG
CACATGCGCGCGCGACACCGGTCCGGGGCGGTCTTCCAGCACTTCCATCAGCGCCGTGTC
GGCACGCCCGAGGCGGGCTCCGGGCTGCAGCGCGCGCACGCTCGGCCCGCCGATCGCCAG
CAGGCGCTCGCGCAGCTCCGGATTGCCGTCCAGCAGGTTGACGTAGCCCTGCAGGCGGTC
GGCGATGCGGTTCAGGTTCTGCCGCTCGAACTCCTGCTGGCGCTTGGAAGTGGCCAGCAT
GGTCGCGCCGATCGCAGCCACCGCCATGCCCAGCAACAGGATCACGAACAACCGCCCGAC
CATCGAGGACAGGAAATGGCGCAGGCGCTTCATCGCGGCTTATTCCAGGTTGACCGCGGA
GGCCAGCACGTAGCCCTCGTTGCGCACGGTCTTGATCAGTCCGTCCGGGCCACCGTCGTC
GCCCAGCTTGTTGCGCAGGCGGCTGACCTGCAGGTCGATCGCGCGGTCCTGTGCCTCGTA
GTTGCGGCCACTGCTGAGCGCGACCAGCTGCTCGCGCGACAGCACCTTGTTGGCGTGCGC
GATGAACACGCGCAGCAGGCGGAACTCGGCGCCGGACAGCACCACCACGCGGTCATCCGG
ATCGACCAGGTGGCGATGCTCCAGGTCGAACACCCAGCGCGAGAAGCGCGCACGGCGCAC
CGCCAGCGGCTCCAGGTTGGCCGGCAGCGCCTCGGTCCGGCGCAGCACGTTGCGGATGCG
TGCCAGCAGCTCGCGCGGTTCGAACGGCTTGGCCAGGTAGTCATCGGCGCCCATTTCCAG
GCCCAGCACGCGATCGATCGGCTCGGCGCGTGCGGTCAGCATGATCACCGGCGTGTTCGA
ACGCGCACGCAGGTCACGGCACAGGGTCAGGCCATCCTCGCGCGGCAGGTTGAGGTCGAG
CACGATCAGGTCCACGTGCTCGCGGTCCAGCAGCTGGCGCATGGCGGTGCCATCGGCCGC
CGTGCTCACCAGGTAACCGGCGCGGCCGAGCTGCTCGGCCAGCAGCGTGCGGATGTCGTT
GTCGTCGTCGACGATCAGCAGTCGATGCATCGGGTTTTCAGTCTCCATGTCGCGATCATC
CCGTGTCGGCAGCTGAACCGCATCCGGGGCAATGCGTACCAGTGTATCCACCCACGGGCG
GGATACCTGTGGTTACGCGTATTCACCGACAGTGTTACATACAGACATACCCCGAGGATT
GAGCCGTCCATCGCCCGGTCTTCACAATGCCCGCCAACGCCGCACGCGCGGCCCCGAGAG
TGAAGCCACGACGTGACGTTCCGCCTGCTGCCCGCGACACGCCGGAGTCGCCTGATACTG
ATCGCCCTGCTTGCCCTGATCGTCGCCGCCACCGCCTGGTGGCTGCTGCGCAAGCCCGCC
GCGCCGGCGGTGGCCACCTCGCCGGTCAGCCGCGGTGACATCGAGCAGACGGTGGACGCC
ACCGGCGTGATCGATGCCTACAAGCTGGTCAGCGTCGGTGCGCAGGCCTCGGGCCAGATC
AAGTCGCTGAAGGTGCAGCTGGGCGACACCGTGAAGGAAGGCGACCTGATTGCCGAGATC
GACGCCACCACCCAGCAGAACCAGGTGCTCAACGCGCAGGCCTCGCTGGACCAGGTCACC
GCCCAGCGCGCCGTCCAGCAGGCCACCCTGCGCCAGGCCGAACTGGAATTCGCGCGCCAG
CAGCAGATGCTGGCCGCCGAGGCCACCTCGCGCCAGGAATACGATGCCGCCGAGGCGCAG
CTGAAGACCGCCCGTGCCCAGCTGCAGTCCTACGAGGCGCAGATCAAGGGCCGCGAAACC
GAGCTGGGCACCGCCCGCGCCAACCTGGCCTACACCCGCATCACCGCGCCGATGGACGGC
ACCGTGGTGGCGGTGGTGGCCGAGGAAGGCCGCACGGTGAACGCCAACCAGACCGCGCCG
ACCATCGTCATGCTGGCGCGGCTGGACGTGGTCACCGTCAATGCGGAGATCTCCGAGGCC
GACGTGGTCAAGATCAAGGCCGGCATGCCGGTGTACTTCACCACGCTCGGCGACCCGGAC
CGCAAGTACCACGCCACGCTGCGCCAGATCAATCCGGCGCCAGCCTCGATCGCCAACGAG
AATTCATCCAGCTCCAGCAGCTCCTCCAGTTCCAGTTCCAGCAGCGCGGTCTACTACAAC
GCGCTGTTCGACGTGAAGAACCCGGACGGCACGCTGCGCATCGACATGACCGCGCAGGTC
TCGGTGCTGCTCAAGCAGGCCAAGGGCGTGCTGATGGTGCCGGCAGTGGCGCTGGGGCCG
AAGCGCCGTGGCGACGAGCGCATGGTGCGGGTGCTGGACGACAAGGGCCAGCCGCAGCCG
CGCAAGGTCACGGTGGGCATCAACAATGGCGCCTCGGCCGAGATCCTGTCCGGGCTGAAG
GAAGGCGAGCGCGTGGTGGTTGGCGAAGCGGGTGCGGCCGGTGCCAGCGCCGGCGGCGGC
AACCGCGGCGGCATGCAGATGCGGGTTGGCGGCCCGGGCATGGGGCGCCGATGAGCACGA
CGGCGCCGCTGCTGCGCCTGCGCGACCTGCGACGTGAATTCCCGGCCGGCGATGATGTGA
TCGCCGTGCTGCGCGACGTCAATCTCGACATCCACGCCGGTGAGATGGTGGCCATCGTCG
GCCAGTCAGGCTCGGGCAAGTCGACGCTGATGAACATCCTCGGCTGCCTCGATCGTCCCA
CCCGTGGCGGCTACCAGGTGGCCGGCCGCGAAACCGGGAAGATGCAACCGGACGAACTGG
CCGAACTGCGCCGCGAGCATTTCGGTTTCATCTTCCAGCGCTACCACCTGCTCGGCGACC
TGGACGCGCGCGGCAACGTGGAAGTGCCGGCGGTGTACGCCGGCAGCCCCGGCCCGGTGC
GCAACGCGCGTGCCGAGCAACTGCTGCAGCGGCTGGGCCTGAGCGACCGCATGCATCACA
AGCCGGGCCAGCTGTCCGGTGGCCAGCAGCAGCGCGTGTCGATCGCACGCGCCCTGATGA
ACGGCGGCGAGGTGATCCTGGCCGACGAACCGACCGGCGCGCTGGACACGAAATCCGGCG
AGGAAGTGATGGCGATCCTCGGCGAACTGCATGCCGAAGGCCACACCATCATCATCGTCA
CCCACGACATGAGCGTGGCCGAGCACGCGCAGCGCATCATCGAAATCCGCGATGGCGAGA
TCATCGCCGACCGCGCCAACCCGAATGCGCCGACCTACCGTGCGCAGCGCGAGGCCAGTA
CCGGCGTCGCCCGCGGCAACAGCTGGCGGGCCGCGCGCGACCGCTTCACCGAAGCGTTCC
GCATGGCGCTGCTGGCGATGAACGCACATCGGCTGCGAACCTTCCTGACCATGCTCGGCA
TCATCATCGGCATCGCCTCGGTGGTCTCGGTGGTGGCGCTGGGCAATGGCTCCCAGCAGC
AGATCCTGCAGAACATCAGCGCGCTCGGCACCAATACCATCGACGTCTATCCCGGCCGCG
GTTTCGGCGACATGCGCTCGGCGCGCGTACAGACGCTCAAGGCCAGCGATGCCGATGCAC
TGGCAAGGCAGAGCTACGTGGACAGCGCCACCCCCAGCGTATCGACTTCGGTCACCGCGC
GTTACCGCAACCAGTCGTCCACCGCCCAGGTCAGCGGCGTTGGCGAGCAGTTCTTCCGGG
TCAAGGGCGTGACCCTGCTCAGCGGCAGCTTCTTCGATGCCGATGCGGTCAAGGGCCTGG
GCCAGGTGGCGGTGATCGACGAGAACACCCAGTCCCAGTTCTTTCCCGATGTCGACCCGG
TCGGCCAGGTGATCCTGCTCGGCAACGTGCCGGCGCGCGTGGTCGGCGTGGCCAAGCGGC
AGAGTTTCGGCTTCGGCGGCAGCACCAGCCTCAGCGTGTGGGTGCCGTACACCACGGTGA
TGTCGCGCATGCTCGGCCAGAGCCACGTGTCCAGCATCACCGTGCGCGTGGACGATGACA
CGCCGATGGACGCCGCGCAGGAAGCGATCACCCGCCTGCTGACCCTGCGTCATGGCACCG
AGGATTTCTTCCTCAGCAACAGCGCCGAGATCCGCGAGACCATCGAGCAGACCACGCGCA
CGATGACCCTGCTGATCGGTGCCATCGCCGCCATCGCGTTGCTGGTCGGTGGCATCGGCG
TGATGAACATCATGCTGGTATCGGTGACCGAGCGCACCCGCGAGATCGGGGTGCGCATGG
CCGTCGGTGCACGGCAGAGTGATATCCGCCAGCAGTTCCTGATCGAAGCGGTGCTGGTCT
GCCTGCTCGGCGGCGTGCTCGGTATCGGCCTGGCCCTGCTGCTGGGCTCGATGATCGGCC
GCTTCGCCAGCGACTTCCAGGTGCTGTTCTCCACCGCCTCGATCGTCGCCGCGTTTGCCT
GCTCGACCCTGATCGGCGTTGCGTTCGGCTTCCTGCCAGCGCGCAACGCCGCGCAGCTCG
ACCCGGTGGAGGCCCTGGCCCGCGAATGAAGATGATGACCCGACTGCCCTTCCCCGCTCC
CCGGCACCTGCTGCTGGCCGGTGCCGTTCTACTCGCCCTGTCCGGCTGCGCGTCGGTCAG
CCGCTACCCGGTGCACGACCCGGCCGTGGCGGCGCAGTATGGACGTGGCGATGCCACCCT
CAACGCGCCAGCCGATGACCCGCGCAGCAGCCTGGATACACCGGGCCGCGACATCCGCCA
GGACACCTGGTGGACCGGCTTCGGCGATGAACGCCTGGACCGCCTGGTGGCGCAGGCGCT
GGCCGCCAACAGCGATCTGGCCGCCGCCGGCCTGGCCGTGCAGCGTTCGCGCCTGCAGGC
CGGCCTGGCCAGCAACGCACTGTGGCCGCAGCCCTCGTCATCCGGCGTGAGCGGCAGCGC
CAGCCGCGCCACCGACCAGTCTGATGATTGGCGCCGCAGCTATTCCACCGGCGTCTCGCT
GGGTTGGGAAGTGGACCTGTGGGGCCGCCTGCGCACCCAGCGCGACATCGCCCGCTGGGA
AGCCGAGGCCAGCGAGGAAGATCGGCAGAACACCGCGCTGCTGGTGATCAGCGACACCAT
CACCCAGTACTGGAACCTGGCCTACCTCAACCAGTCGATCGCCACCGGCCAGGCCAACCT
GGAGCGCCTGGAACGCACCCGCGAACTGGTGCAGGCCCGCTTCGACGCCGGTGCGGTATC
GCGCCTGGAAGTGCGCCAGGCACTGCAGAACCTGCAGTCGCAGCGGTCCTCGCAGAGCGC
GCTGGAACAGCAGCGGGTGGAGGTGCGCAACGCGCTGACCGTGCTGCTGGACGGCACGCC
CTGGCCCCAGCAGGACGAACCACAGGACCTGCTGGGCGCACGCAGCCCAGCCATCAGCGA
AGGCCTACCGACCGATCTGCTCGGCCGCCGCCCCGATCTGCGCGCGGCCGAACTTCGCCT
GCGCAACAGCCTGAAGACCATCAAGGTCACCGCCACCCAGTACTACCCTGCGCTGAGCCT
GACCGGCAGCCTCGGTTCCAGCGCGACCTCGCTGGGCGATGTACTGCGCAACCCGGTGGC
CACGCTGGGCGCCGGCCTGTCGCTGCCGTTCCTCAACCTGCAGCGTGCGCAGCTGGATAC
CGATATCGCCGGCACCGCCTACCAGATCGCCGCCAGCAACTTCCGCAAGACGCTGTATAC
CGCGCTCTCGGAAGTGGACAACGCACTGTCGGCGCGCGAGCAGCTGGCGCGCCAGGTGGC
GGCCTCGCAGGCTTCATACGACGAAGCGGTGGAAGTGGAACGCGCGCAGGAAGTGCGTTA
CCGCGTGGGTGCCACCGATCTGCGCACCTGGCTGGAAGCGCAGCAGACCCGGCGTGATGC
CGAACTGTCGCTGGCACGTGCGCGCCAGGGCCAGCTCAACAACGACGTGACGCTGTTCAA
GGCGTTGGGCGGCAGCGCGGGGTGAGGCGGGACATGAAACGGGGTCAGATCCCTTTTCCC
ATTGGAAAAGGGATCTGACCCCGATCACATCGCGCTGGCCGATCAACCGCGCTGGCGCAC
GGCCTCGAACAGGCTGACGCCGGCGGCGACGGAGACGTTCAGGCTCTCGATCTCGCCCGG
CATCGGGATCTTGACCAGGCCATCGCAGTTCTCGCGGGTCAGGCGGCGCAGGCCATCGGC
TTCGCCGCCCAGCACCAGCGCGATGTTGCCCTTCAGGTCCAGCTGGTACAGCGAGGCCGT
GGCTTCACCGGCCAGGCCGTAGATCCACACGCCCTGCTTCTGCAGGTCCTTCAGGCAGCG
CGAGAGGTTGGTCACCGCCACCACCGGGATCAGGTCGGCGGCACCGGCCGAAGTCTTGCG
CACAGTGGCATTGACCGTGGCCGACTTGTCCTTCGGGATGATCACCGCGGTCGCCCCGGC
GGCAGCGGCCGAGCGCAGGCAGGCGCCGAGGTTGTGCGGGTCCTGCACCTCGTCGAGCAC
CAGCAGCAGGGCCTTGCCCTCGGCCGCGGTGACCAGCCCTTCCAGCTCGTTCTCGCTGTA
GGTACGGGCGGCGGCGTAGCGCGCGGCCACGCCCTGGTGGCGCACCGAACCGCCAACACC
GTCCAGCGCCTGGCTGTTCACCTTGCGCACATCGATGCCCTTGCGGCGGGCGTTCTCTTC
GATCTCGGTCAGGCGCGGGTTCTTCGCACCGGCCTCGACCAGCACTTCGCGGACGTTCTC
GGCGTCGTTCTCGATGGAGGAGGCGACGGCGTTGACGCCGACAATCCACTGGCTGTTCTT
GCTCATGCGGGCGGGGACCGGAAAGGGGGTGGCTATGGTAGAGCATCGGCAGGCCGGGCG
CTGCGACCGGCCGCCCCTCTGTAGCGCCGAGCCCATGCTCGGCTGGCGGGGGGCCGATGA
AGCCTGAACCCGGAGCAGCCGAGCGTGGGCTCGGCGCTAGAGGGGCGTTACCGACTGCGC
GGCGGCCAGTGCGGGGTGTCGTGGTCGGGGTGCTGGTGGGAGACGATGGTGGCCAGGAAC
TCCAGCGCGGCGACGTCGTCCTCGGTGCGCCGCGCCGGCAGGCCGGACAGGCTGTCGACG
AACGGCAGCTTGCGCTCCACCCCGTACTGGATCGTCGGTGGCAGGCGTTCCGGCTCATCG
AAGGCGCCGGCAGCCACGGCCACGCCATCCGGGGCTTCATAGGTCAGGGGTGTACCGCAG
TCGGCGCAGAAACCACGCCGCACCACGTTGGACGACTGGAAATGGCGCGGCTGGCCGCGG
GTCCAGCTGAACTGCACGCCGCGCACGGATACCAGCGGCGCGTAATAGGCACCGAACGCC
TTCTGGCACATCCGGCAATGGCAGATCGAGCTGTCGGTGAGCTCGCCACGCGCCTGGAAG
CGGACCGCGCCGCACTGGCAGCCGCCACTGTATTCGGGTTGGCCTTGCATGCTGGGGTTC
CTCCGGAACGTCGTGCCAACCAAGGTTGGCACCTACCAGTTGCGGTAGGTGCCGACCGTT
GGTCGGCACACCTTTCAATACTTCTTCTTGGTGCGCTTGGCCGGCTTGCCCCGCTCGGGC
GGCGGCGGCAGGCCATCGCCCTCGTCCTCGCCCTTGTGCTCGACCAGGCGGAAGTCGATC
TTGCGCTCTTCCATGCTGGCCTTCAGCACCAGGATCCGCACGCGGTCACCCAGCCGGTAG
CTGCTGCCGCGGCGTTCGCCGGTCAGCGTTTTGCGGGTGGCGTCGAACTTGTAATAGTCC
TGCGGCAGCTGGGTCACATGCACCAGGCCCTGCACCTTGGACTCGTCCAGTTCCACGAAC
AGGCCGAAGCTGGTCACGCCGCTGATCACGCCGTCGAACTGGCCGCCCACGTGCTTTTCC
ATCCACGCCGCGCGGTAACGCTCGTCGACCTCGCGCTCGGCTTCGTCGGCACGGCGCTCG
CGCTCGGAACACTGCAGCGCCAGGGCCGCCATTTCGCGCGCGTTGTAGGTGAACTTGTCC
AGCGGCTTGCCGGACAACGCATGCTTGATCGCACGGTGCACCAGCAGGTCGGGGTAACGG
CGGATCGGCGAGGTGAAGTGCGCGTACGCCTCCAGCGCCAGGCCGAAGTGGCCGTGATTC
TCCGGGCTGTAGATCGCCAGGCTCTGGCTGCGCAGCAACACCGATTCCAGCAGCGTGGCA
TCGGGGCGGTCGCGGATCTTCTTCAGCAGCTTGGTGTAATCGCCCGGGCGCACCTTCGAC
CACGGCGGCAGGCTCAGCTTGAACTCCTTGAGGAATTCCAGCAGGTCGGCGTACTTGGTT
TCCGGCGGCTTCTCGTGGATGCGGTACGGCGCCGGCACATGGCGCGACAGCAGGTACCTG
GCGGCCTCGACGTTGGCCGCGATCATGCACTCCTCGATCAGCTTGTGCGCGTCGTTGCGC
ACCAGCATGCCGGCCTGGGTCACTTCACCACGGTTGTCCAGCACGAAGCGCACTTCACTG
CTTTCGAATTCGATGGCACCGCGCTTGGCGCGTGCCTTGGACAGCACCTTGTACAGCTGG
TGCAGGCGCTGCACCTGCGGCAGCAGGTCGCCCATCCAGGCCTTGGTATCGGCATCGTCC
TCGCCCACCGCCTTCCACACCTGGGTGTAGGTCAGGCGCGCATGCGAGTTCATCACCGCC
TCGTAGAAGCGCGAATGCGTGACCAGGCCATCGCGGTCGATCTGCATGTCGCAGACAAAG
CACATGCGGTCGACCTTCGGCATCAGCGAGCAGATGCCGTTGGACAGTGTCTCCGGCAGC
ATCGGCACCACGAAGCCCGGGAAGTACACCGACGTCGCACGCTTCTGCGCCTCTTCATCC
AGCGGCGTACCAGGGCGAACGTAATTCGAGACGTCGGCAATCGCCACCACCAGGCGGAAA
CCCTCGGCATTCGGCTCGCAGTACACCGCGTCGTCGAAGTCCTTGGCATCCTCGCCATCG
ATGGTGACCAGCGGCGTGCTGCGCAGGTCGACACGGTCGCCAATCATCGCCGGCTCGACC
ACCAGCGGCACCGAGGCCGCTTCGTCCAGCACCTCCTGCGGGAACTCGAACGGCAGCTCG
TGGCCATGGATGGCGGTCTCCACCACCAGCGACGCGGTCAGCTTGTCGCCGAGCACCGCG
ATGATGCGGCCGATCGGCGGGCGGCGGCTGTCCGGCGCCTGGGTCAGTTCACAGACCACC
AGCTGGCCGTCGCGCGCACCACCGGTCTGGTCCGGCGGCACCTGCACGTTGCGCTGCACG
CGCTTGTCGTCGGGCACCACGTAGTTGATGCCCATCTCGATGCTGAAGCGGCCGATCAGG
CGGGTCATGCCGCGCTCCAGCACGCGGGCGATGCTGCCTTCGCGACGGCCACGGTGATCG
ATGCCGGTCACGCGGGCCAGCACCTTGTCGCCGTGCATGACCTTGCGCATTTCATAAGGC
GGCAGGAACAGGTCGTCGCCGCCCTCGACCGGGCGCAGGAAGCCGAACCCTTCCGGGTTG
GCGATCACCACACCAGTGACCAGGTTCAGGGTCTGGATCGGGGCGAAACCGCCGCGACGG
TTCTGCACCAGCTGGCCGTCGCGGACCATCGCACCGAGCCGGCGCGACAGCGCCTCGGCC
CGGTCCGGAGCGGTCAGGCCCAGGCGCGCGCCCAGTTCCTCGGCGGTCTGCGGCCCTTCG
CAGCGCTCCAGCAGGGCCAGGATGGCCTCGCGGCTGGCGATGGGCTGTTCGTACTTCTCC
GCTTCGCGGGCGGCATAGGGATCGTCGATCACCTTGCCGGCCGGCGGCAGCTTGCGGCCC
GGGGCCGGGCCCGGTGCATCGGTACTGCGGACCTTGCGGCCGCGTGGCGGTGCACCGCCT
TCATTCAATTCGGGGAACCAGCCCGGCAGCGGCTTGCCCGGCTTGGTGGTGCGGGCTGCA
CCCGCCTTGGCGCCCTTGTTCGGGGCCTGGCTGCGGGACTTGCTCCCGCCCTTGCTTGGT
TTTTTGGTAGTCATCGCCCTACATGGTAGCCGCTGGCGGCGTGCAGAACGGGTCAGCGGT
CGCCTTCAAGCGATCGCGTCAAAAATATTCAGGAAGTCGTTGACAGCCTGCGGATTCATC
TTCACAATTGCGCCTCTGGAACGCCCAGGTGGCGGAATTGGTAGACGCACTAGTTTCAGG
TACTAGCGGGTAAAACCGTGGAGGTTCGAGTCCTCTCCTGGGCACCAACGAAAAAACTCC
TCGCTTCGGCGGGGATTTTTTTTGCCTGTGATCCGGCAGCCGGGGTCGGATTCCTTTCCA
GAGGAAAGGGCTCTGGCCCCAAGCGAGTGAGATGGGGGGCAGAGCCCGTTTCGCATGCGC
AACGGCAACCGACCCGGGATCAGCAAAAAGTGTTGACACCCCCGTCACGGCACCCCATAA
TCTCGCTCCTCGACGCCCAGGTGGCGGAATTGGTAGACGCACTAGTTTCAGGTACTAGCG
GGTAAAACCGTGGAGGTTCGAGTCCTCTCCTGGGCACCACGTCGAGAATGAGAAAAACCC
GCGAAAGCGGGTTTTTTCATGCCCCGGATCCGGCATCAGAACAACGGCCGCAGCACCAGT
TCCAGCCCGAGCAGCAGCAGGAACCCCAGGAAGCAGGCGCGGAACACGCGGGCACTGATG
CGCTGCCGGATCACCTGGCCCAGCCACATGCCCAGCAGCGCCGGCAGCACCGCCAGCGCA
CTCAGCCCCAGCTGCTGGATGCCGAACGCACCGTGCAGCACCAGACCGGTGGTCAGCGAA
ATCGTCGACACGGTGAACGCCAGCCCGAGCGCCTGCACCAGCTCCTCGCGCTGCAATCCC
AGCGACTGCAGGTACGGCACCGCCGGCATCACGAACACACCCGTCGCCCCCGTCACCACG
CCGGACAGCGCACCCACCAGCGGCCCCAGCCAGCGCTCGCGCCGCTGCGGCACGCGGAAC
ACCGGCGCGAGCAACGCATAGGCGGCATAGACCACCAATGCCACGCCCAGCGCAACGCGC
GACCAGGTGCGATCGACCCGCACCAGCAGTGCGGCCGAACCCAGCGTCACCACCACCACG
GCAAGCATCATCGGCCACAAACGCCGCACGATGTGGCCCAGCGACGGCCCGGACAGCAGT
TGCCACGCATTGGTGACGAAGGTTGGAATGAACAGCATCGACGCCGCCGCCACCGGTGAC
AGGGTGCTGCCCAGCAGGCCCATCGCCACCGTCGGCAACCCCATCCCTGTCACGCCCTTG
ACCACGCCGGCCAGCACGAACACCACCACCAGCAGCAAATAGAAGTATGTCGATTCATGC
ATGGCTTCATTGGACCGGGCCCTCGCCAGGCGCACAATGCGGTCTTCCCGGCCCAGCCTT
CGGCTGACCCGAAGGCGCCGGATCAGCAATGAGGCACGACATGCGGATGGACATCGCCGA
CCTGCGCCTGTTCCTGGCAATCGCCGAAGCCGGCAGCATCACCGCCGGCGCGGCACAGGC
AAACCTGGCATTGGGTTCAGCCAGCGAGCGCCTGCGCACGATCGAAGCCGATGCCGGCAC
CGCGCTGTTGCACCGGCACCCACGCGGCGTCAGCCTGACCGAGGCCGGCGCCGCCCTCGC
CCACCACGCACGCCTGATCCTGCAGCAGCAGGCACAGCTGCGTGGCGAACTACAGGCGTT
CGCGCAGGGTGCGCGCGGCACCCTGCACCTGTATGCCAACACCGCCGCGCTGACCAACTA
CCTGCCCTCGCGGCTCGCGCCGTGGCTGGCCGGACGCCCACGCCTGCATGTGGAACTGCT
GGAGCGCACCAGCCCCGAAGTCGTACGCGCGATCAGTGCCGGCCAGGCCGAAGCCGGCAT
CATCAGCGATGCGGTCGACGCTGCCGGCCTGCAGCAGCATGTGGTCGCCGAAGATCCCCT
GGTGATGCTGCTGCCGGCCGACCACCGCTTCGCGACCCGGCGCAGCCTGGCTTTTGCCGA
GGCTGCCGGAGAGACCTTCGTTGCCCTGGCCGACGGCAATGCACTGCAGACCTACATCGA
GGACCAGGCGCGCGACATCGGGCGCCGCCTGGATGTACGCATCCGCATGAAGACCTTCGA
AGGCGTGTGCATCATGGTCGGCCACGGCATCGGCGTCGGCATCGTGCCGCGGACCATCGC
GCGCCAGCATCGGCGCAGCACGCACACCGTCGCCGTACCGCTCGCCGATGCGTGGGCGCA
ACGACGCCTGTGCGCGTGCTTTGCCGAGTGGACACGACTGTCATCGGCGATGCGCAGCCT
GCTGCATCACCTGGGCGTGCAGCCCCAGAAAAAAGTGTGAAATGTTGTTGACACATCTTC
TGTCGCTCCCCATAATTCATCTCCTGAGTCGCCCAGGTGGCGGAATTGGTAGACGCACTA
GTTTCAGGTACTAGCGGGTAAAACCGTGGAGGTTCGAGTCCTCTCCTGGGCACCACGACT
CAAGATGATCAAACCCGCGAAAGCGGGTTTTTTCGTTTCCGGGGTCTGGGAATTCACGCC
CCGAGATCCATCCATGCGTGGCGTGGATCCATCAAAAGAAAAACCCCGCCTTGCGGCGGG
GTTTCTGCGTTTCAACAGCAATGAACGGTCAGTGCCCGCCGCCGGCGGCAGCACCTGCAC
CCGCGCCGAACGGCGGCTTGGCCAGCCACAGGAACGTGATGATCGCCAGGAAGATCCAGC
CCAGCAGGAAGAAGATGTCGTTGAAGCCCATCTGCGATGCCTGGTGGTTGATCATGTTGT
TCAGTACCGCTGCACCGTGTTGCAGGTCGCCCTGCCCCATCGCCGTCACCTGGTCCTGCA
TGCCGGGCTGATAGGCCGAGATGTGCTCGGTCAGGTCGGCATGGTGCACCTGGGTACGCC
GCGCCCACAGCCACGTCGTCAGTGACGCCGCGAAGCTGCCACCCAGCGTACGCAGGAACG
TGGCCAGGCCGGAGCCCGCCGCGATCTCGCGCCCATCCAGGTCCGACAGCAGGATCTGCA
GCACCGGCATGAAGAACAGCGCGACGCCGATGCCCATGATCAGCTGCACGCCGGCCACGT
GCATGTAGTCCACCTGCTGGTTGAAGTTCGAACGCAGGAAGCTGGTCATCGACAGCACGA
TGAAGGCCACCGTGGCCAGCATGCGCATGTCGAAGCGCGATGCGTACTTGCCGACGAATG
GCGTCATGATCACCGGCAGGATGCCGATCGGCGCGGTCGCCAGGCCTGCCCAGATCGCGG
TGTAGCCCATGTCACGCTGCAGCCACTGCGGGATCAGCAGCGCCACGCTGAAGAACGCCG
CGTAGGCCACCACCATCGCCAGCGTGCCGGCGCGGAAGTTGCGGTGCCGGAACAGCTTCA
GGTCGACGATCGGATCCTTGTCGGTCAGCTCCCAGATCAGGAACACCGTCAGCGTCACCA
CCGCCACGCAGGCCAGCACCACGATCTTCATCGACGAGAACCAGTCCTCGTCGTTGCCCA
GGTCGAGCACCAGCTGCAGGGCACCGACACCGATCACCAGGGTGACCAGGCCGACGTAGT
CCATCTTCGGCTTCTCGATCTGCTCCGGGCGTCCCTTCAGCTGGTTGCCCACCACCAGCG
CGGCGAAGATGCCCAGTGGCACGTTGATCAGGAAGATCCATTCCCAGCTGTAGTTGTCGG
TGATCCAACCACCGAGGATCGGACCGCAGATGGGCGCCACCACCGTGATCATCGCCAGCA
GCGCCAATGCCTGTCCGCGTTTCTCGCGCGGATAGATCGAGACCAGCAGCGACTGGGTGA
TCGGGTACATCGGGCCGGCCACGAAACCCTGCAGCGCACGCGACAGCACCAGCATGCCCA
TGCTCTGCGCCAGGCCGCACAGCAGCGAGGTGATGACGAAGGCCAGCGTGGCCCAGACGA
ACAGCTTGCGCTCGCCGAAGCGACGGCTGAGCCAGCCGGTCAGCGGCAGCGCGATGGCCG
TGCTGACCGCGAACGAAGTGATGACCCAGGTCGCCTGCTGCGAGCTGGCGCCGAGATTAC
CGGCGATGGTCGGCAGTGAAACGTTGGCGATGGTGGTGTCGAGCACCTGCATGAACGACG
CCATCGCCAGGCCCACGGTGCACAGGGCGACGCTGGGTGGCAGGAACCCGGAGGCCGCAC
CCGGCGCCGCCGGTGCACCCGGAGCGCCGGGTGCGGCTGGAGCTTGTGCGGACATGGCGA
CCTCAGCCCACCTTTGCCTGTTGCTGCGGCAGGTTGCCCTGGATGATCGTGTGGATCACC
TCATCGGCATCATGCAGCTGCTTGGCATATACGTCGGTGTCGAACACGGTGCCCTTGGCC
GGGGTGCTCGGCAGTACTTCACCCTTCTGGTCGCGCAGGCTCACTTCGGCCTTCATCGAC
AGGCCGATGCGCAGCGGGTGTTCGGCCAGCTGCTTGGCATCGATGGCGATGCGCACCGGC
ACGCGCTGCACGATCTTGATCCAGTTGCCGCTGGCGTTCTGCGCCGGCAACAGCGAGAAC
GCCGAGCCGGTACCCAGGCCCAGGCTCTGGATGCGGCCCTTGTACTTCACGTCACCGGCA
TACAGGTCCGACTTCAGCTCCACTTCCTGGCCCAGGCGCATATGGCGCAGCTGGGTTTCC
TTGAAGTTGGCCTCGACCCACATCTGCTCGGTCGGCACCACGGCCATCAGTGCATTGCCC
GGCTGCACGCGCTGGCCCACCTGCACCGAACGACGGGCAACGTAGCCGGTGACCGGCGCG
ACGATGCCGGCGCGGGCGTTGTTGAGGAAGGCCTGGCGCAGCTGCGCGGCGGCGGCCTGC
ACGTCCGGCTGGGTGGCGATCACGGTGTCGTCGACCAGCGCGCGGTTGCGCTCGACGGTC
TCGCGCGAACCGGCAACGGCCGCTTCGGCCGCAGCCAGCTCGTCGCGGGCGTGGGCCAGT
TCTTCGTTGGAAATGGCGCCAGTGGCGGCCAGATCCTTGCGGCGGGCGAAGTCCTCGCGC
ACGCGCTTCAGGGTCACCTGGCGGGCGTTCAGGTCCGCCTGCGCGCCTTCCACGCTGCGG
TACAGGCCACGGGTCTGGCGCACGGTCTTGGCCAGGTTGGCTTCGGCCTGCTGCAGCGCC
ACCGAAGTGTCGGACGGGTCCAGCTGCACCAGCAGCTGGCCGCGCTCCACGCGCATGCCG
TCATCGGCATTGATGGCGACCACGGTACCGGCCACCAGCGGGGTGATCTGCACCTGGTTG
CCCTGCACGTAGGCATCGTCGGTCTCTTCGAACCAACGGCCGAACATGAAGTACCACAGC
GCCAGGGCGGCAAGCAGCAGCACGACGATCACGAACAGGCCGCGCAGCAGGTTGCCGCGG
CGGTTGGGGGCGGCCGGGGCCGCGGTGTCTTGGGTCTGGCTCATGGCGGGCGTCTTCAGG
AATGCGAGGAATCGGAATGGGAGGCGATCGGTGCGCGGTCGGTGTCGGCGGGCTGGAAAC
CACCGCCCAGCGCCTTGCTCAGGCGCACCGAGGTCTGCACCTGCTGCGACTGCAGGCCGG
CCAGCTGCTGCTGCGACTGCAGCAGGGTGGACTGCGCGGTCAGCACGTCCAGGTAGCTGC
CGATGCCGGCGCGGTAGCGCTGCTGGGCCAGGTCGAAGGCCGAGCGTGCGGTGTCCACTG
CCTGCTGCTGCGCGTGCGCCTGCTGCGCCAGCGAGCGCACCGCGTTGACCTGGTCGGCGA
CGTCGCGCAGTGCATCGAGCACGGCCTGGTTGTAGTTGGCCACCGCCAGGTCGTACTGCG
CGTCGGTGTTGGCCAGGTTGGCGCGCAGCTTGCCGCCTTCGAAGATCGGCAGGCTCAACG
CCGGGCCGATGTAGGCGAAGGTCGAGCTGCTCTTCAGCAGGTCACCCACGTTCGGGGCGA
CCACGCCGGCCAGCGCGGTCAGGTTGAAGCTCGGGTAGAACTTGGTCTTGGCGACCTTGA
TCTGCTTGTCGGCCGCTTCCACGCGCCAGCGCGCAGCCACGATGTCGGGGCGACGGCCGA
GCAGTTCGCTGGGCAGTACGCCCGGCAGCTGCAGTGCCATCGGGTTCAACGGCTGCGGGC
GCTGGATCGACAGGCCACGGTCCGGCCCCTTGCCGACCAGTGCAGCCAGCGCGGTGCGGG
CGGCGTCGATGCGCTGCTGCGCGGCCAGCACCTGCTGCTGCGCGGCCGGCACGCGGGCCT
CGGCCTGGCGCACCTGCAGATCGCTGTCGATGCCGGCGCTGCGGCGCTGGCGGGTCAGCT
GCAGCGATTTCTGCGAGCGGGTCAGTTCTTCCTCGGCCACGTCGTTGAGCTGCCACGCGT
AGGCCAGGTCGGCATAGGCCTGGGCAATGCCGGTGGACAGGTTCAGGCGTGCGGCCTGGG
CTTCAACGGTGGCGGCATGCGCGCCATCCACGGCGGCTTCCCAGGCAGCGCGCTTGCCGC
CCCACAGGTCCACGCCGTAGCTGAAATCGAAGGCGACCTGGCTGCTGCCGCCATAGCGGC
CGCCCATCTCGCTGCCGACCATCGACTCGGGCAGGCGCAGGCCGGTGTAGCCACCGGACA
CCGACAGGCTGGGCAGTTCGTCGGCGCGCGCGGTACCGACCTGGGCCTGGGCCTGGCGCA
GGCGCGCGTCGGCGGCGTCCAGGCTCGGATGACCGGCCAGGCCTTCGGCGACCAGTGCGT
CCAGCTGCGCATCGCCCAGTGCCTTCCACCAGTCCTGCGCCGGGAAGCCGGCGGCGCTCA
GGTCGGTGTCAGCCAGGGTGCGTTCGCTGTGCAGGCTGTCCACGTCAAGCACGTGGCCCT
GCGGGTTGAGGCCACGACTGCTGGCGCAGGCGGCCAGGGCCAGCGCCAGCGCTGACACCA
GCAGCGCGCGCCCGGACCGGCGGAGAGTGGAATGCGGGATCGGGTTCATGGGGTCGTCAG
TGAATCGCGGATTCGGGTAAGGAGGGACAGCAGCAGCGTGCGCTCGTCGGCGGAAAGATC
ACGCAGCGCGTAATCCATCACCGCGTCGCCGCGCAGCTTCAGCCGCGCCCACAACGCACG
GCCTTCGTCGGTCAGCACGATCTGCAGTGCCCGCCGGTCCTGCGCATGCGCCTCGCGGCG
GACGCAGCCCAGCGCCTCCAGCTTGTCCAGCAGGCGGGTGACCGCGCTGGGCACCTGGTC
GATGGCCTGGGCCAGTTCGTTGGCGGTGCAGGGCGCCATGTGGGAAAGCACCTTCAACCC
GATGTAATGGGTGAAGCCGATTCCCAGATCTTCTTCCGCCATGGACGCGTCGAGTTGGCG
CACCAGGCCGTCGCGCACCTGGCGCAGCAGCAGGCCGAAGCTGGGGGGAGTGGTTGCAGG
ACAGATCATGGGGGAGCATTCTCTTCCAAAAAAAATATTTCTCAATGGAAATATTCGATC
TGGCATCGAATGCTGTGTTGCAGCAGCGGGCTCGATCAGTGAAGGCGCCTACCTTAATGA
TCTGGTCAGGTGGCCCGGTAGTACAATCCAGCCAATGGATGTCACATTTCAGCCAGCGGA
CATGATGAACAAGGCAGAAATTCAGGTTCCCAAACGCCTACTCAGAGATGAGGCACTGGA
CTGGTTCGAGCGCAACGACGGCCCGCCGGTCATCGCCTTCCGCTTCGACAGCCAGCAGGG
CCTGGCCCGCGAGGTCGACTGGCACCACCACCAGCGTGCCCAGTTGATCTGCGTCGAACG
CGGCCTGCTGACCACCCGCACCTCGCATGGCACGTGGTCGCTGGCGCCGGGCTCGGCCGG
CTGGATGCCGCCGCTGGAACCGCACACCGTCACCCTCGACGGCCCGTTGCGCGGCTGGGG
CATGGCACTGGCTGCACCGGCCTGCGCCACCCTGCCCGCCGACCCCTGCGTGCTGGGCCT
GTCCAAGCTGGCGCAGGCGCTGGCCGACCGCATCTGCGAATGGCCGCTCGGCCATGACAC
CACGCCCGAGCGCCAGCACATCATCGACGTGCTGCTGGACGAGATCCGCACCGCGCCGCG
CCAGCGCATGCACCTGCCGATGCCGCACGACCGGCGCCTGCTGAAGATCGCCTCGCAGTT
GCTGGCCGACCCCTCCGACGAACGCAGCCTGGCCGAATGGGCGCATTGGGCCGGTCTGTC
ACCGCGCAGCCTGACCCGTCACTTCCGCGACGAGACCACGCTCAGCTTCGCCCAGTGGCG
GCAGCAGGCGCGCCTGTCAGAGGCCCTGCGCCAGCTGACCGACGGCCGCAGCGTGGCCGA
CATCGCCCACGCGCTGGGCTTCAGCAGCGCCAGCGCGTTCGTTACCGTGTTCCGCCGCCA
CTTCGGGCTGCCGCCCGGTCGCTACCTGGCACGGGCCGGGCACGGCCTGGAAACCGGGCT
GGACCCTGCGCGCGGCTTGGCATCCCCCGCCGCATCCGGATAATCACAGGATTGCGAGCG
GCGACCGCCGTCGCCGCCTCCCGACAACAGGTAACAACGCCGCATGACCGAACTTGCCCG
CCCCGTGTTCCACGGATTCGAACAACTGCCGCTGCGCGAGTACGCCGAACGCGCCTACCT
CGACTACTCGATGTATGTGGTCCTGGACCGCGCCCTGCCGTTCATCGGCGACGGCCTGAA
GCCGGTGCAGCGCCGCATCATCTATTCGATGAGCGAGCTGGGCCTGAATGCCGCGTCCAA
ACCGAAGAAGTCCGCGCGCACTGTCGGTGACGTCATCGGTAAGTACCACCCGCACGGCGA
CAGCGCGTGCTACGAGGCCCTGGTGCTGATGGCACAGCCGTTCTCGTACCGCTATCCGCT
GATCGAGGGCCAGGGCAACTTCGGCTCCAGCGACGACCCGAAGTCGTTCGCGGCGATGCG
TTACACCGAATCCAAGCTGACCCCGATCGCCGAAGTGCTGCTGGGCGAACTGGGCCAGGG
CACCACCGACTGGGCACCGAACTTCGACGGCACCCTGCAGGAGCCGACCTGGATGCCGGC
ACGGCTGCCGCACCTGCTGCTCAACGGCACCACCGGCATCGCCGTGGGCATGGCCACCGA
CGTGCCGCCGCACAATCTCAACGAGATCGTCAGCGCACTGCTGCACCTGCTGGACCACCC
CGATGCCAGCGTGCGCGACCTGTGCGAGCACGTGCAGGGTCCGGACTATCCGTCCAGCGC
CGAGATCATCACCTCGGCCAACGACCTGCGGAACATCTACGAGACCGGCAACGGCAGCGT
GCGTGCACGTGCGACCTTCACCAAGGAGGCCAGCAACATCGTGGTGACGGCGCTGCCGTT
CCAGGTGTCGCCGTCGAAGGTGATCGAGCAGATCGCCGCGCAGATGCGCGCCAAGAAGCT
GCCGTGGCTGGAAGACATCCGCGATGAATCCGACCACGCCAACCCGGTGCGCGTGGTGCT
GGTGCCACGTTCCAACCGCGTCGACGCGGACCAGCTGATGGGCCACCTGTTCGCGACCAC
GGACCTGGAGCGCAGCTACCGCGTCAACCTCAACGTGATCGGGCTGGACGGCCGTCCGCA
GGTGAAGAACCTGAAGATGCTGCTCAGCGAATGGCTGACCTTCCGCAGCAACACCGTCAC
CCGCCGCCTGCAGCACCGCCTGCAGAAGGTCGAGCGCCGCCTGCACCTGCTGGAAGGCCT
GCTGGTCGCCTTCCTCAACCTGGACGAGGTGATCCACATCATCCGTACCGAGGACGAACC
GAAGGCCGCGCTGATCTCGCGCTTCGGCCTGTCCGAGGAACAGGCCGAGTACATCCTGGA
AACCAAGCTGAAGCAGCTGGCCCGCCTGGAAGAGATGAAGATCCGTGGCGAGCAGGACGA
GCTGGCCAAGGAGCGCGAGAAGATCCTCGGCATCCTCGACAGCAAGGCCAAGCTGAAGAA
GCTGATCCGCGACGAACTGACCGCCGACGCCAGGAAGTTCGGCGACGCACGCCGCTCGCC
GCTGGTGCAGCGCCAGGCCGCGCAGGCCATCGACGAGACCGAGCTGGTGCCGAGCGAGCC
GATGACCGTGGTGCTGTCGGAGAAGGGCTGGATCCGAGCGGCCAAGGGCCACGACGTCGA
TGCGTCCGCCCTGTCCTACCGCGATGGCGACGCCCTGCAGGGCGCAGTGCGTGCGCGCAG
CACCCAGCAGGTCGCGTTCCTCGACAGCGAGGGCCGCGCCTACTCGACGCCGGTGCACAC
CCTGCCCTCCGCGCGTGGCAATGGCGAACCGCTGACCGGCCGCTTCTCGCCGGCAGCGGG
TACCAGCTTCGTGACCCTGGCCAGTGCCGAGCCGGATGCCCGCTTCGTGCTGGCCTCCAG
CCACGGCTACGGCTTCGTCACCCGCTTCGAGAACCTGATCGGTCGCAACAAGGCCGGCAA
GGCGATGCTGAACCTGTCGTCCGGCTCGTCGGTGCTCACCCCGTCGATGGTCGCCAACGT
GGCCACCGACCGCATCGTGGCGGTGACCAGTTCCGGCAACCTGCTGGCGATCGCCGCCAA
CGACCTGCCGGAACTGGACAAGGGCAAGGGCAACAAGATCATCGAGATCCCGAAGGCCAA
GCTCGCCACCGAACGCGTGGTCGCCATCGTGGCGATCAGCCCGGGGCAGACCCTGCAGGT
GCGCAGCGGCCAGCGCACCATGGGCCTGAAGTTCAACGAGCTCGACGCCTACCTCGGCGC
CCGTGCCACCCGCGGCCACCTGCTGCCGCGCGGCTGGCAGAAGGTGGAAGGGCTGTCGGT
GGAATAAGAGGTACGGGGGTCGGATCCCTTTCCATGGGAAAGGGCTCTGACCCCAGGCAC
GAAAAAGCCGGGGCATTCCCCGGCTTTTTCGTTGTCGGCTGGCGGGCGGTGGAGCGGCTG
GCGGGCGAAGGCTGGCTGGCGGTGCTCCGGTGCTGGCGGGCGACAGAACGCTGTGCTGCT
GGTGGAGCCGACCGCTGGTCGGCTGCTTTCTGCAGAGCAGCCGACCAGCGGTCGGCTCTA
CCGGAAGGCAGCCGAGCATTGGCTCGGCTCTACAAAAACGATGCCCGCTCAGTGCGCCGG
GGCGCCGTTGCCGTCGATCTTGCTCAGCTGGTACAGCTCCAGGCCGATGCGCTTGATCAG
GCCCAGCTGCTGCTCCAGCCACCAGGCGTGGTCTTCCTCGGTGTCCTTCAGCTGCGCCAG
CAGGATGTCGCGGCTCACGTAATCGCCCTTCTCCTCGCACAGCTTCATGCCGGCGGCGAG
ATTGTTCCGAACGGCGTATTCAGTATCGAGATCCTTCTGCAGCATCTCCTCCACGGTCTT
GCCCGGCTCGGTGGCATGCGGGCGCATGTCCGGGTCGCCACCCAGGAACAGGATCCGGCG
CAGCAGCGCATCGGCATGCTGGGTTTCCTCTTCCATCTCGTGGTTCAGGCGCTCGTACAG
CGCGAACAGGCCCTGGTCCTCGTAGCGGCGGGAATGGATGAAGTACTGGTCGCGCGCAGC
AAGCTCGCCGCGCAGCAGTTCCTTCAGGCAGGCGATGACGTCCGGGTTGCCTTTCATGGG
GGGCTCCTGTGAATCGATGCGGCATAGGGTGCCGCATTTCAAAATACGGTGATCTAATCG
GAATCAGTCGCAGTTGCGCCTGCGGCTACAATCGGCCCACGAGTTCGGAAAGGACGTGCG
ATGCGACGTACATGGCGTTGGGTGCTGGGCGTGTTGATCGCCATCGTGCTGGTCACCGCA
CTGGTGCTGTGGCTGCTGCTGCGCGGCAGCCTGGCCGACCTGGACGGCGAGCATGCGCTG
CCGGGGCTGGCCAAGCCGGTCACCATCGAGCGCGATGGGCTGGGCGTGGTCACCATCACT
GCCGGCAGCCAGGCCGACGCGATGCGTGCGCTCGGCCGCGTACACGCGCAGGAACGTTAT
TTCGAGATGGACCTGATGCGCCGCAGTGCCGCTGGCGAGCTGTCGGCGCTGTTCGGGCCG
AAGGCCATCGACGCCGACAAGCGCATGCGCGTGCACCGGCTGCGTGCACGCACCGAGGCG
AATCTGCAGGCCGCACTGGGCGACAACGGCACGGCCGTGCGCGCCTACGTGGATGGCGTC
AACGAAGGCCTGGCCGATCTCTCCGTGCGCCCGTGGGCCTACCTGCTGCTGCGGCAATCA
CCACAACCGTGGCAGGCCAGCGACAGCGTGCTGACCGGGCTGGCCATGTATGCCGACCTG
CAGGACCCCGGCAACCAGACCGAGCTTGCGCTCAGCCGCATCCGCGCAGTGGTGCCGCCG
GCGCTGTACGCGCTGATCGCCCATGACGGCACCGAATGGGATGCGCCGCTGTTTGGCGAA
CCCACCGGCAACGCCGCCCTGCCCGATGCCAGCCAGCTGGACCTGCGCACATTGAAGGGA
AAAACGGGCACTGAGCAGGAAGAGGGCGACGTCATCGGCAGCAACAACTTCGCGGTGGCC
GGCGCGCTTACCGCCGACGGCCGCGCCATCGTTGCCGACGACATGCACCTGGGCCTGCGT
GCACCCGGCCTGTGGTTCCGCGTGCGCCTGCGCTACCCCGACCCGCAGGCCGCCGGCGGC
CAGGTCGATGTCACCGGCTTCTCCCTGCCGGGCCTGCCGGCGGTGATCGTCGGCAGCAAC
GGGCACGTCGCCTGGGGCTTCACCAACAGCTACATCGACACGGCGGACTATCGCACGGAA
CCGGCCAGCGCCGCCGTGACCGTGCACGAAGAGCGCATCGCCGTGGCCGGCCAGGCCGAC
GTGCTGTTCGCGGTGCGCGAAACCGACTGGGGGCCGATCCTGCATACCCATGCCGATGGC
AGTGGCGACGCCCTGCGCTGGGTCGCACACCTGCCCGGTGCCGTACGCCTGGATTTCGCT
GACCTGGCCCGCGCCGGTGACCTCGACGGTGCACTGCACTTCGCCGACCGTGCCGGCATC
CCCGCACAGAACCTGGTGGTCGGTGATCGCAGCGGGCGCATTGCCTGGCGCCTGATCGGC
GCTCGCCCGGACCGCGGCCCCGGCTGTGCACCGGCCGGCTTCAATGCCGCCAGCAACCAG
GGCTGCGCGCCGTGGCCGATCCGCAGCGATGCCTCGCCGGCATTGATCGATCCCCCCAAC
CATCGCCTGTGGACCGCCAATGGACGCGTCCTCGACGGCGAGGCACTCGCCAGCGTCGGC
AACGGCGGCTATGACCTGGGTGCGCGGGCGCGGCAGATCCGCGACCTGCTGGCAATCCAG
GAGCGCTTCGACGAGCACGACCTGCTGGCGATCCAGCTCGACGACCGCGCGGTGTTCCTG
CAGCGCTGGTGGGCTCTGCTGCACGACGTCATCGAACGCAGTGACGACCCTGCGCTGAAG
CGTTTGAAGGAGGCCAGCCATCAATGGGGCGGGCGCGCCTCGGCCAGTTCGGTCAGCTAC
CGGGTGGTGCGTGAATTCCGCACGCAGGTCATGGCCACGCTGTCCGATGCACTGCTGGCC
CCGGCCAACGCGCAGCTGGGCGATGCCTACCTGGACCCACGCCTGGCACAGCTGGAAGGC
GTGGCCTGGCCGATGCTGGAACAGCGCCCGGCCAACCTGCTGCCACCGGCCTTCGACAGC
TGGGATGCGCTGCTGATCGACGCCGCCCGCCGTACCGAGGGTGAGCTGGCCAAGCAGGGG
CCGCTGGCCAAGCGCAGCTGGGGTGAACGCAATACCGCGGCGATCTGCCACCCCATCGCA
CGGGCGCTGCCGGACATCGCCAAGCGCTGGCTGTGCATGCCCGCCGACCGCCTGCCCGGC
GACCGGGACATGCCGCGCGTGCAGACGCCGAACTTCGGCGCCTCCGAGCGCATGGTGGTC
TCGCCCGGCCACGAGGCCGACGGCATCGTGCACATGCCCGGCGGCCAGAGCGGCCATCCG
CTGTCACCGTACTGGGGTGCCGGCCACGAGGACTGGGTGCATGGGCGCCCGACACCGTTC
CTGCCGGGCAAGACGCAGCACGTGATGACACTGGTGCCAGCGCGGTAGTGCCGGCCGCTG
GCCGGCATCCATGCAGGTGTGTCCAGCATCATCAGGTTGCCGGCCAGCGGCCGGCACTAC
CGTTCAACGCTCAGGCCCTGCGCCGTTCGATCAGGTTCAGCAGCGGCCCGGTCATCGCCG
TGGTCACCAGTGCCATGATCACCAGCACCGCGAACAGGCGGTCACCGAGCAGGCCCAGCT
CATACCCCAGGTTGAGCACGATCAGCTCCATCAGGCCGCGGGTGTTCATCAGCGCGCCCA
GCCGCCACGCTTCGCGCGTGGGCATGCCGGCACTGCGCGCGGCACTGAAGGTGCCCAGCA
GCTTGCCCGTCGTGGCCACCGCGATCACCACCACGCACAGCACGATGTCGCTGGCCTGCA
GCGCATCGGCGCGCATGCGCAGCCCGGTCATGGCGAAGAACAACGGCAGCAGCAGCGTGA
CCGCGAACGGCTCGACACGGGCCATCAGCAGGTCACGCAGCTGCGCGTTGGACGATACCG
CGACACCCGCAGCGAACGCGCCGAACAGCGCGTGGATGCCCAGCATCTCGGTGACCAGCG
CACTGCCCAGCGACAGCAGCAGGATGCCGAGCAGCCAGCGCCCCTCACGGCCCGGCGCAA
TCTGCCGGCGCGCGAACCACGGCTTCACCAGCCCCAGCATCAGCGCCACGAACGCGACCA
CGCACACCAGGTTGAGGCTGGCCGGCAACCAGCCGCTGGCCTGGGCGGCAGCCACGATCA
GCGCCAGCAGGCACCACGCGGTGGCATCGCCCAAGGCAGCGCAGGCGATCGCGGTCTGCC
CCAGCGGCGTCTGTGTGATCCCGCGGTCGGCCAGGATGCGCAGCAGCACGGGGAAGGCCG
TGATGCTCATCGAGATGCCTACGAAAAGTGCGAATGCGGTGAAGCCCACACCCTGTGGGC
CATGCTGCGGATACAGCCAGATCGCCAAGGCGACGCCGAGCACGAACGGCACTGCAATGC
CGGCATGGCTGACGGTAAAGGCGAAACGCCGACGGCCACGCAGCGCCGCCAGGTCCAGTT
CGGCACCGGCCACCAGCAGGAACATCAGCACGCCCAGCTGGCTGAGCATGCCCAGCGGGC
CCAGCGAACTGGCCGGGAACAGCGCACCATGCAGCTGCGGCAGCAGGCTGCCAAGCACCA
GCGGCCCCATCATCAGGCCAGCGGCCATTTCGCCGATCACCGCCGGCTGTCCCATGCGCT
TGAGCAGCGCCCCCGCGCCCTTGGCCACCAGCAGCAGTACCAGCAGCTGCAGCAGGAACA
GGCCCAGCGGAGACGCCAGATGCTGCACCCAGCCGCCTTCGGCGGCGACGGAGGCACGGG
CAACCGCCTCGGGCGCCGCCGGCCCGGCATACCGCGCCAGCAGCACGCCAGCCAGCAACG
GAACCCCGGCCCACGCCAGGTAGCGCCATCCCCATTTCGTGGGCGGCGCGTTGCCGCCTG
CCTGTACGTCCATGAACATTCCCCAATGCGCAGGGGGCGATCATACAAAAAGGGGACGGA
GGGGATTAAGTCGTTTGTGCCACAAACGACTTAATCCCCTCCGTCCCCTTTTGGGGTGCT
TAGGCCAGTGCCTGCTCGTGCACGCCGGCGATCGCGCGACCGGAGGGATCTGCCGCCGCG
GCGAAGCTGGCGTCCCAGGCGATGGCCGCGGGCGACGAACAGGCGATCGACTTGCCTCCC
GGCACGGTCTCGGCCGCTGCCCGGCTCGGGAAGAACTGCTCGAACAGGTGGCGGTAGTAG
TACGCCTCCTTGGTCTGCGGCGGGTTGTGCGGGAAGCGCTTGTCGGCGGCCGCCAGTACA
CGGTCGCTCACCTGCGCCTCGGCATGTGCCTTCAGCCCATCGATCCAGCCATAGCCCACG
CCATCGCTGAACTGTTCCTTCTGCCGCCACAGGATGCTGTCCGGCAGGTAGCCGTCGAAC
GCCTCGCGCAACACGGCCTTCTCGATACGGCGGCCGCCAAAACCGGCACCGACCATCTTG
TGTGCGGCATCGAAGCGCATCGCCACATCGAGGAACTCACGGTCGAGGAACGGCACGCGC
GGCTCCACGCCCCAGGCCATCATCGACTTGTTGGCGCGCAGGCAGTCGTAGTTGTGCAGG
GCGTCGAGCTTGCGTACCAGCTCGTCGTGGAATTCACGCGCATCCGGTGCCTTGTGGAAG
TACAGGTAGCCACCGAAGATCTCGTCGCTGCCCTCGCCGGAGAGCACCATTTTCACGCCC
ATCGCCTTGATCCGCCGCGCCAGCAGGAACATCGGCGTCGATGCGCGGATGGTGGTGACG
TCGTAGGTCTCGATGTGGCGGATCACCTCCGGCAGCGCATCGAGGCCTTCCTCGAACGTG
TACTCGAAACCGTGATGCACGGTGCCCAGCGCTTCGGCGGCGATCGCTGCGGCGGCCAGA
TCGGGCGAGCCCTTCAAGCCGATCGCGAACGAGTGCAGGCGCGGCCACCAGGCTTCGGTC
TGTCCCCCATCCTCGATGCGACGACGTGCATAGCGCGCGGCCACCGCCGCCACCAGCGAC
GAGTCCAGGCCACCGGACAGCAGCACGCCATAAGGCACATCGCTCATCAGCTGGCGCTCC
ACCGCATGCTCGAACGCCTGGCGCAGTTCAGCCAGATCGGCCTGGCGGCCCTGCACGTCG
GCGTAGTCGCGCCACGGTTGCTGGTAGTAGCGCACCAGCTCACCGCTGGCACTGTCGAAA
TAGTGGCCCGGCGGGAACTGCGCGACATCGGCACAGGTATCGACCAGCGCCTTCATTTCC
GAGGCCACGCGCAAGCGCCCCTGGGCATCGTGGCCCCAGTACAGCGGCACCACGCCCACC
GGGTCGCGCGCCACCAGCACGCGTCCACTGTCACGGTCCCACAGCGCGAAGGCGAAGATG
CCGTTGAGCTGTTCCAGCCACTGCGCCGGCGCGCCGCCCTGGCGGTAGAGCGCGTTGATC
ACCTCGCAGTCCGAGCCGGTCTGGAAGTCGTAGGTGGTGGTCAGCGCCGCCTTCAACGCC
TGGTGGTTGTAGATCTCGCCGTTCACCGCCAGCGCCAGCTGGCCATCGGCCGACAGCAGC
GGCTGCGAACCACCGGCCGGATCGACGATGGCCAGCCGTTCATGGACCAGCAGCGCACCT
TCGTCGAGGTACACGCCGCTCCAGTCCGGGCCACGGTGGCGCTGGCGTTGCGACAGTTCC
AGCGCGTGCCGGCGCAGGGCGGGAAGATCGTCACCGGCCTGCAGGCCGAAGATTCCGAAG
ATCGAACACATGGGGGAGCTCCTGTTGGGGATTTCACGGGTGGGAAGGTGTTCGACCGGC
CATCCAGGCCCGGGCAGGCTGCGCCCGGGCACAAAAAAAACCCGCATCGGCTGATGCGGG
TTTTCTGGTGTCCGGGCGTGTGTTGCTGTCTATCTACCCAGGGCGCAGTCCCGCATCGGC
CGCGCACGATTATTCGCGCGCAGATTATTGCGGTTGTTGTTATTGACGGCGGTGGCCAGG
CGGATCGACATGGCATCGACCCTACCCCGCTTTCCGGCGCAGCGCAACCGTTGCGTTGGC
AACCACTCCCCGGCGCGCATAATGGCGCGCCGTGAAACGTGTAATGGAAATGCAACACCG
CACTGGACGCAACGTGGCGCTGGCCGCCCTGCTCTGCCTGGGCCTGGTCGCCTGCCAGAC
CCTGCCCCCACCGTCGCCCCTGCCGCCGGCCCAGCTGCAGGGCCTGGAACAACGCGGCAC
CGACGGCAGCTTCGAGGGTGCCTTTGACACTGCGCAAACCTTCGAGCGCTTCAACGATCC
ACGCGCCATCGCCTACTACGAGCGTGCCGCCGCGGTCACACCCTGGACCTTCCACAACAC
CAAGGCGGAAGAAGCGCTGGGACGGATCTGGATCTCCGGCACGCTGCGGCATGCCGACAG
CCCCCACATCAACCCGGCACCGGTGCTGCGCGCGTCCTGGCGACGTGGCGAACGCGCGTA
TCTGGCGGCCGCCTACCACGGCAATCCCTATGCGTTCTACGAACTCGCCAAGGCCTATCG
TCAGCGAGGCGACGCGCAACAGGCGCTGCGCTGGGACCTGCGCGGAATGATCTACGAGCG
CTACCCGAGTTCATCGTCACGGCTACCGGATGCGGTGGCCGCACAGGATGGCACCGTGCA
TCCACTGGTTGCGCAGATCCAGCGCCGCGCCGAGCGTGGCGATGCCGAAGCGCAGGTAGA
CCTGGGCGCGCTGCTGGAAAAGGGCATGGGACTGCCGCGCGATCCCGCACGTGCGCTGCA
GCTGTACCAGCGTGCCGGCGAGAAGGGCAATGTGTTCGGCCAGTACTTCGCCGGACTGCT
GCTGGGCCGCGGTGCACCGGGCGTGGAGAAGGACACCGACGCAGCCGCACGCTGGTTCGC
CCGGGCCGAGGCGCAGCGCTTCTACATGGCAGCGCCGAGCTACTGGGAAAAAGCGGTCGA
GCCGCCGTTCTTCATTTTTTCTGAGTAGAGCCGAGCCACGCTCGGCTGGGCATTCCCTGC
AGAAGCAGCCGAGCATGGCTCGGCTCTACAGGAAAGCAATGCCGGCGAAAGGCGTGCCGA
CCAACGGTCGGCACCCAGCGTCGCAGGTTCACGCCAGCAGCCGCTCCACCAGCCGCTGGT
ACAGCCCCGGCAATGCCTCCAGATCGGCCACGCGCACGTTCTCGTCCACCTGGTGGATGC
TGGCGTTGACCGGCCCCACTTCGATGCACTGCGCGCCCAAGGGCGCGATGAAGCGTGCAT
CGGAGGTGCCGCCGCCGGTGCTTTCTTCCGGTGCACGGCCGATGTGCTCGGCCAGCACCG
CACGCGCGGTGGCACGCAGCGTGCCCTCCGGGGTGTAGAACGGCTCGCCGCTGCGGTGCC
ACTTCAGCGTGTACTGCAGGCCATACCGTTCCAGCAGCGCGGTGATCTCCGCTTCCAGCT
TCGATGCATCCCAGTGCGGGTTGTAGCGGATGTTGAAATCCACCTCGAGCTCGCCGGGAA
TCACGTTGTTGGCACCGGTACCGGCATGGATGTTGGAGACCTGCAGGCTGGTCGGCGGGA
AACTCTCGTAGCCGTCATCCCAGCGCCGCGCACTCAGCTCGGCCAGGGCCGGCGCCGCCT
GGTGGATCGGGTTGCGTGCCTTCTCCGGATACGCCACGTGGCCCTGCACGCCCTGCACGC
GCAGCTTGGCCGACAGGCTGCCGCGACGCCCCACGCGCAGCAGGTCACCCAGCGTCGCAG
TCGAAGACGGCTCGCCGGTGATGCACCAGTCGATGCGCTGGCCGCGTTCGGCGAACAGGC
GTGCGACGTGGCGCACGCCATCGATGGCGTCGCCTTCCTCGTCGCTGGTCAGCAGCACCG
CCAGCGTGCCGGGATGATCAGGATGCGCGGCAACGAACTGCTCGGCGGCCACCACGAACG
CCGCCACGCTGCCCTTCATGTCGGCGGTGCCACGGCCGTACAGCACGCCGTCACGGATCT
GCGGCATGAACGGGTCGCTGGCCCAGGCCTCACGCGGGCCCGTCGGCACCACGTCGGTAT
GGCCCAGCAGCACCAGTACCGGCGCGCCCTGGCCGTGGGTCGCCCACAGGTTGTCGACCT
CACCCAGCCGCAGGTGATCGCACTGGAACCCGGCCTGCTTCAGGCGTGCCGCCAGCAGCG
CCTGGCAACCGGCATCATCGGGCGTCACCGAGGGCCGCGCGATCAGCTCGCAGGTCAGGT
CGAGCACCGCGCTCATGCGTCACCCACGCCGAAGCGGGCCTTGAAGCCGTTGTCGCTGAA
GCCCTGGCTGACCGTGCCATCGGCCGTGACCACCAGCGGGCGCTTGATCAGCTGCGGGTA
CTCGCGCAGCAGCAGCTTCCATTCGGCCTCGGAATCGGCGGCCTTGCGGTTGTCCGGCAG
CTGCCGCCAGGTGGTGGAGGACCTGTTGACCATCGCGGCCAGGCCCCCCAGCTGCGCGGC
CCACGCCAACAGCATTTCCGGGCTGGGTTTGTTGTCGCGGTAGTCGACGAAGGTGTACGG
CACGCCGAAGCGGTCCAGCCACCTGGTCGCCTTCTTGCAGGTATCGCAGTTCTTCAAACC
GTAGACAGTGGTGCTCATGGCCATCTGTGATGCTGGAAAACAGACGGCCAGAATCTCACA
ACAGGCGCTCGGACACGACCCGGAAAGGTACCCTTGGCAGCTGGAAGGCCAGCCCCTCGT
GCAGCGCCACGCCCATCGCCTGCAGGCGCGGGCACTGCTGTTCGCCTTCCAGCTGCAGCG
GTTGCAGCTGCGCGATGTCCACCGGCAGGGCAATGCGGGTGCTGGCCCAGCGCTGGTCGC
AGGTGCGGGCGATGGCCTCGTCCTGGCAGGTCAGCAAGCGCAGCAGGGCCTGGTGGCCGC
CGAAGGCCGCCGCCCACCCGGCATCGTCCCAGCCCGCAGCGCCCTGCCACTGCAGGTGCA
GCGCCGGCGCACTGCCCTGCCCGCCCTCGATCAGGGTGTACCCACCGCCATCGGCGCGCA
CCACGTGCGCGAAGCGCACCGACAGATGCGGCTGCATGGCATCGCTGAAAGCGCGCGCCG
GCGACGAAGGCCAGCTGGTCCATCACGTTGCGATCAAACAGCACCACCGGCGTCCCGTCC
CGATCGTCGTCACGACGCAGGTACCAGCGCCAGTTGCTCTGCCGGGGAGACGGCATCAGC
GAGCGCAGCGGCCCGGCCAGCGCGGGCCCGAAGTGGCCGTGCCGGTAGCTGAGGATGGTG
TAGGGCGTGCGTCCGGCATGGACCACGTAGTGATGGCCTGGTGGTGGCATCGGCGCTTGG
CGTACGTCGACCCACCAGCTCACGTAGACCACGTCGCGCACATCGCTTACCAGCGCCGGC
ATCGGCCAGCGCCGCGACAGCGCGCGGCGCAGCCGGGTCCAGCGTGGAGCGTGCAGCAGG
CGCGGCAGCATCCGCCCGAACAGGGTGTCGGACGGATGCTGGTAGATCGCGGACTGCGCC
AGATCCTCCGGCGCCGTCATCTTCAGTCAGCCAGGCCGCGCAGCAGGTCGTTGACGCTGG
TCTTGCTGCGGGTCTTGGCATCAACCTGCTTGACGATCACCGCGCAATACAGCGAATGGG
TACCGTCCTTGCTCGGCAGCGAGCCGGACACCACCACGCTGTACGGCGGAATGTAGCCGT
AGGTGACCTCGCCGGTGGCACGGTTGTAGATGCGGGTGCTCTGGCTGAGGAACACGCCCA
TGCCGATCACGCTGTGGTGGCCGACCACCACGCCTTCCACCACTTCCGAACGCGCACCGA
TGAAGCAGTGGTCCTCGATGATGGTCGGGCTGGCCTGCAGCGGCTCCAGCACGCCACCGA
TGCCGGCGCCGCCGGACAGATGGCAGTGCTGGCCGATCTGCGCGCAGGAACCGACGGTGG
CCCAGGTGTCGACCATGGTGCCTTCGCCGACATGGGCGCCGATGTTGGTGAAGCTCGGCA
TCAGCACCACGTCCTTGCCGAAGTAGGTACCGCGGCGGGCGATCGCGCCCGGCACCACGC
GCACGCCACCACGGCGGAACTTCGCTTCGTCATAGCCGGCGAAGCGCGATTCGACCTTGT
CCCAGAACGGCGCCGGGCGTGCATCGACCACCGCCATGTCGTTGACGCGGAAATACAGCA
GCACGGCTTTCTTCAGCCACTCATTGACCTTCCAGCCGCCCTGGCCGTCCGGCTCGGCGA
CGCGGAACTCACCGCTCTCCAGGCCGTCGATCACGCGGTTGACCAGCGGCTTGGTCGACC
CTTCCAGCTCGTGCAGGGTCAAGGTGGCGCGGCGCTCGAAGGCGCTCTCGATGCCGAACT
TGAGTTCTTCCACGCCTGGTGCCGACGGCTTGCGCAGCGACTTGCGGGCGATGGTTTCGG
CGCGGACGGCTTCGGCGCTCCTGGCCGGGGCCGGCTTCTTCACAGCACGCTTCACTGCAG
CCGTTTTCTTCGCCGGGGCCTTCACCGCAGCGGCCTTCTTCGGCGCAGGAGTCTTCTTCG
CGGCCGGTGCGGCAGCAGCGGGTTTCCGGGCCGCTGCGCTCTTGGGGGTCGCGGCGGTCT
TCTTGGCGGGCTTGGTGGCCATCAGGCGGGGTCTCCGGCGTTTCGATCAGGGTCCAGGCA
GGCCAGCATCGCGTCATGCAGCTGCTGCCGGGCAGGTTCAGTCAGGGGGAGGTCGTGTTC
GTCACTGATCACGAAGGTGTCTTCGGCGCGTTCGCCGAACGTGGCAATGCGCGCATCATG
CACGCGCAGGCCCTGGTTGCGCAGCACGAACGCCACATCGGCCAGCAGGCCGGGACGGTC
GGGTGCGACCAGGGCAAATCGGGTTGCGCCCGGTTCATCGCGGAACTCGATGCGCGGGGC
GAAGCGGAAGTGCCGCAGCTGCCGCGGTACCACCCGGCGCGACGGCCGCAGGCGCGACAG
GTCACCGCTGAGTGCCTCGCGCAGTGCCGCTTCCAGGTTGGCACTGCTGCCATCGGCAAA
GGTGTCGGCCGGGTTCACTTCGAAGGTATCGAAGATGGTGTCGGCCGGACCGTCCAGCAC
GCGCGCGCGATGGATGCCGTAGCCCTTGCGGTCCAGGGTCATCACGATCGCGGCAAACAG
GCCATCACGGTCGGGCGAGTGCACGAACACTTCCAGCGCCGGGTCGTCGACGCTGATCCG
GCGCACCTTCACCAGCGCCTGGCCCTGCTTCACCGGCACCAGTGCGGCGGCCTGCCAGGC
CAGCTGCTCGGGGCGCAGGCGGATGAAGCCCTCATCCGGCATCACCGCGAACTGGCGGTC
GATGGTGGCATCGTCGTAACCCTGCTCGCGCACCAGTGCGCGCACGCTGTCACGTGCCTC
GGCCACGCGCTCGGCGGCCGGTACCGGGTGCTCCAGCCCCTCGCGCAGCGCGCGCCGGGT
GGCAAAGTACAGATCGGCCAGCAGGCGGTCCTTCCAGGCATTCCACAGTTTCGGGCTGGT
GCCGGCGATGTCGGCACAGGTCAGCAGGTACAGGTAATCCAGGCGGTCGCGGCTGCCGAC
CAGGGTGGCGAAGCGATGGATCACCACCGGATCGGCGATGTCCTGCTTCTGCGCGGTCAC
CGACATGCGCAGGTGCTGTTCGACCAGCCATGCCACCAGCTCGGTATCGGTGCCACTGAG
CGCATGCGCCTGGCAGAACGCGCGCGCGTCCACCGCGCCCAGCTCCGAGTGGTCGCCGCC
GCGGCCCTTGGCGATGTCATGGAACAGGCCGGCCAGCAGCAGCAGTTCCGGCTTGCGCAG
GCGCGGCCACACTTCGTGCGCGATCGAGAAGCGCTCGTCGGCGCGGCTGCTGGCGAACTG
GCCGATGTTGCGCAGGACCATCAGCGTGTGCTGGTCGACCGTATAGACATGGAACAGGTC
GAACTGCATGCGCCCGCTGACCTGGGCAAACGCGGGAATCCACTGGCCAAGCACGCCCAG
CCGCGCCATGCGCGAAAGCGTATCGACCGGACGCTGGCCGCGCAGCAGGGCCAGGAACTG
CTCGCGTGCATCGGCATCGGCCTGGTCATAGGCCGGCAGCAGCGGCAGCGACTCGGCCAG
TGCACGCGCAGTGAGCGAATGCAGGCCGCGTACCTGCGGGTTGTTGGCCCAGCTGGAAAA
CAGGGCGAACACCTGGCCGATGTCGCCGCGCGGCCAGTCGGCCTCGTTGGCGGCCAGATA
ACCACGGCGCAGGGAAAAACCCACGGTCAGCGGCTCCGGCTGGGCCTCGCCGTCGAACTG
TTCCTCGAAGCGCTGCAGCAGCCGGTCGCTGATCCGGCGCACCACCAGCGCGGCGCGGTA
GAAGCCCTGCATCATCTTCTCGACGCCGAGGTTCTCGGCATCGTCTTCGAAGCCCAGCCG
CGCGGCCAGGGTCTTCTGGTAATCGAAACGCAGGCGCTCTTCCGGACGGCGCGCGACCAG
GTGCAGACCGAAGCGCAACCGCGCCAGCACTGCACGTTCGCGCTTCAACGCCGCGGCTTC
GTCGGCGCCCAGGTGGCCAAGCCCGACCAGGGCCTCCAGGTCGCGCACGCCGAAGGCACG
CAACGCCATCCAGCCCAGCGTATTGAGATCACGCAGGCCGCCGGGGCCATCCTTCAGGTC
CGGCTCCAGGTTGTCGGCGGTATCGCCGAAGCGCTGGTGGCGGTTGCGCAGCTCTTCCAG
CTTGGCCAGGAAGAAGGCGCGTGCCGGCCACAATTCGCGGTCGTCGATCGCCTCGCGCAG
CGCGCGGCGCGCAGCATCATCGGCCAGGATCGGGCGCGCCTCGATCAACGCGGTCAGCAC
GGTCTGGTCAGCCGCCGCCTCCCGGCACTGCAATGCAGAACGCACCGCATGGCTGACAGC
CAATCCGCAGTCCCACAGCAGCGCGAACAGGCGCGCCAATGCCGCCTCGTGCGCCAGTTG
TGCCGGCGGATCGCCGAACACCAGCAGGTCGATGTCCGAACGCGGGAACAGTTCACCGCG
GCCATAGCCGCCGACCGCGAACAGCGACAGGCCGCTGTCGGCCGGCAGGCAGCGCTGCCA
GGCTAGGCGGATCAGATGGTCGGCAGCGCGCGCGCGCAACGCCAGCAGGCGCTCGATGTT
GTCGCCCTGGTCGAAGCGGCGGTACAGGCGCGCGTCGGCCTGCTGCAGCGCCTGGCGCGC
GGCAGCAGCCCAATCCGGGTCGTTGAGCGACGCGGCCGGCGTGTCCAGCAGCGAACTCGC
CGGCAGCATCTTCAGGAAACCTGCGACTCGCCTGGCGACAGGGTCAGCACGTCCACGCCG
GTCTCGGTGACCGCGATCATGTGCTCCCACTGCGCCGACAGCTTGCGGTCCTTGGTCACC
ACGGTCCAGCCATCCGGCAGCACCTTGTTGTAGCGGGTGCCCTCGTTGATCATCGGCTCG
ATGGTGAAGGTCATGCCGGGCTGCAGCACCAGGCCCTGGCCCGGGCGGCCGTAATGCACC
ACCTGCGGCTCGTCGTGGTAGACCTTGCCGATGCCGTGGCCGCAGTACTCGCGCACCACG
CTGAAACGCTCGCCTTCGGCGTAGCTCTGGATGGCATGGCCGATGTCGCCCAGGGTGGCG
CCCGGACGCACCGCACGGATGCCGCGCCACATCGCTTCGTAAGTGGTTTCCACCAGGCGG
CGGGCCATCACCGACGGGGTGCCGACGAAGTACATGCGGCTGGTGTCGCCGTGCCAGCCG
TCCTTGATGACGGTGACGTCGATATTGATGATGTCGCCATCCTTGAGCACCTTCCCTTCA
CTGGGGATGCCGTGGCAGATGACATTGTTGACCGAGGTGCACACGGTCTTCGGGAAGCCG
CGGTAGCCGACGTTGGCCGGAATGGCACCCTGCACGTTCACGATGTGGTCGTGGCAGATG
CGGTCCAGTTCCTCGGTGGTGACACCAGGCTTGACGTGGGGGGTGACGATGTCGAGCACT
TCGCTGGCCAGGCGGCCGGCGATGCGCATCATCTCGATTTCCTGCGGGGTTTTCAGATTC
ACGGTCATGGCACCCATTATCGCCGATCCGGCCGCAATCTGAACGAACGCCGCCCAACTG
GCGATCCGGGCCATGCACGATTCCGGCAAGGAAAGTGAAAGCGTGATGGCCTCCGCTCTT
GCGCCTGCCTATTTATCACGGATTACAGACACTTACGCCTCCTAAGCTGGACCCACTGTC
GTCAAAGCGGCGCCGAACGTGCCGTCTTCGCCTTGTTCAACGGACCTTCGGGTCAGGGAG
GTTGTCCATGCGATCCCCAGTTCGATCCCCGCTGACATGGGTCATGGCCGGGCTGCTGCT
TTCCAGCCCGGCGTTGGCCGCCGACACCACCACCTTCAACGTCACCCTGGTGGTCACCAA
GGCCTGCACCATCACGGCGGCGGCCGCCACCAACGTCGACTTCGGCACGGCGGCCTCGAC
CACCGCCACGCCCACCCTGGGCCAGGGTACGGTGACCGCGCAGTGCTCGGCACTGACGCC
CTACACGATTGCGCTGAACGCGGGCGCCAACGCCGGCACCGCCAACGACGTCACCACCCG
GCGCATGAAGAACACCAATGCCGCGGTGACCGCCAACAACTATGTCGGCTACCAGCTCTA
CCAGGATGCCGCACATACCCTGGTCTGGGGCGCCACAACCGGCACCAATACCCAGGCCGG
CATCGGCACTGGCCTGGCCGTGCCCTACATCGTCTATGGCCAGATCCTGAACCTGAGCAC
CAACAACCCGGCCACCGGTAACTACCTGGATACGGTTACCGCCACGATCACCTATTGATG
GAGCACGCCCGCATGGCCGGACCCCGCCCGTGGCGCGCCACCGGCGTGGCGCTGCTCGCC
CTGTACCTGCTGGCCCCCGCCGGTGCCGGCGCCACCAGCCTGCAGGTCGCCCCGACCAGC
CTGCAGCTGGAAGCCCGCCAGCGTGCCGGCGAGCTGTGGCTGACCAACAGCGGCACCTCA
CCGGTGACGCTGCAGGTGCGCGTGTTCCGCTGGGTGCAGCAGGACGGCCAGGAACAGCTG
CTGCCCACCGACGAAGTGATGGCCACGCCGCCGATGCAGGAACTGGCCGCCGGCCAGCAG
CAGCTGGTGCGGGTGATGCGTCCGGACAGCGAGCCACCGCCTGCACAGCGGCACTACCGG
CTGATCGTGGACGAGGTACCCGACCTGGCCACCCGTGCCGAGGGCATGCAGTTCGTGCTG
CGCTATTCGATCCCGGTGTTCGTGCAGCCTTCGGCCGGCCGCCTGGCCCCCCGGCTGCAG
GCGCACCTGGTGAAACTGGCGGACGGCCGCAATGGCGTGGAAGTCGCCAATACGGGCGAC
AGCTACGCACAGATCGCCGATCTTGCGCTGGGCAGCGCCGCGCGCCCGCGCATTGTCCAT
CCCGGGCTGCTGGGCTACGTGCTGCCGGGCCAGGTGATGCGCTGGCCGATCGAACGCACG
GCGATCGACCGCGACAACGACCAGATCACGGCCAAGCTCAATGGCGAGTCGGAACAGACG
CCACTGTCGCCCCCACCGGCTCGCTGAGGCGTTGATGGGCGCGCTGTTGGCGGCCCTGGC
TCCCGCGGCGACCGAGGCCGCCGATGTGTCCGGCGTGGCGGCCGTTGATGTATCCGGCGT
GTCGGCCGATGCCATCCTGCCTCCCCCGACCCCGCTGACCGCCAGCCAGGCGCTGTACCT
GGATGTGTCGCTCAACAGCACCCCGCGCGGCCTGCTGCCATTCACCGAGAACCGCGGCCG
GCTGCAGGCCAGCCCTGAAGTGCTGCGCCAGCTTGGCTTCAACGCCAGCGGCGATGCGCC
GGTCTACCTGGACCAGATCAGCGGTGCGGTGGTGCGCTATGACGCGCACATGCAGACCCT
GGCACTGGACGTGCCGCTGGACCAGCTCATCCTGCCCACCACCGTGCTCAGCCGCCCGCA
GACGCGCGCGCCCACCGGCAACGCCTCGCCCGGCGCGCTGCTCAACTACGACGTCTACGG
CAGCCGGGTGGACACGCTCAGCAACCTCAGCCTGAGCGCGGAGCTGCGCGTGTTCGGTAT
CGGCAACGGCACCTTCGAAAACACCGCCATCAGCCGCCGCTACCAGCAACCCGGCGACCG
CCATTGGCGCGGCGAGAGCGTGCGCCTGGACACACGCTGGAGCCTGGATTTCCCGGACAG
TGCAACCACGCTGGAGGTCGGTGACTTCTACAGCGGCTTCGTCGACTGGACCCGCCCGGT
TCGCCTGGGCGGCCTGCAGATCGGCCGCAACTACGGCCTGCAGCCCTACCGTGTGCTCAC
GCCCACGCCGAGCTTCCTCGGCCAGGCGGTGGTGCCCTCCACGGTCGAGCTGTATGTCGA
TGGCCTGCGCCAGTACAGCGGCCAGGTGCCGGTCGGGCCCTTCCAGCTGGCGGCGCAGCC
CGGCATCAGCGGCACCGGTAACGCGCAGGTGGTGGTGACCGATGCGTTCGGCCGCATGCA
GACGCTGGATTTCAGTTTCTATGGCACCCAGCAGCTGCTGGCCAGGGGCCTTTCGGACTG
GTCGGCCGGCGTCGGCCACCTGCGCGAGGACTTTGGCCAGCGCTCCTTCGCCTATGACGA
TCGCACGGTGGCCAGTGCCAGCTGGCGCGGCGGTGTCACCGACACGTTCACCGGCGAGGC
GCATGCCGAAGGCGGCGGCGGCCTGGCCCAGGCCGGTGTCGGTGGCTGGTGGCTGCTCGG
CGCCGCTGGCGTGTTCAATGCCGCCTATGCGCACAGCGGCTACCACGGCCTGCAGGGTGG
GCAATGGGCACTGGGCTACAGCTGGAACAACCGTCGCTTCAACGTCAATCTGCGCAGCGT
ACGCAGCCATGGCGATTACCGCGACCTCGGCGCGCTGCAGGGCAACCTGCCGCCGAGTAT
CAGCGAGCAGGCCACGCTCGGCCTGGACCTGCTGCGGCTGGGCACGCTCAGCGCCAGCTA
TCTGCGCCTGCGCTACCCGGATGGAGACGACAACCGCTATGCCAGCCTGTTCTGGTCACG
TACCTGGAGCCAGCGCTGGTCGGCCTATCTTTCGGTAAACCAGAACCTGGACCGCAGCGA
CGACCGCAGCATCTACCTGTCGGTGACTGCCAGCCTGGGCAACAACCGCCAGGCCAGCCT
TTCGAGCCAGCGCAACGGCGACAGCCAGAGCTGGGTGGCGGACGTGACCCAGCCAGTGCC
GGGCGATGGCAGCGCCGGCGGCGTCGGCTGGCGCGCGCAGCTGCGCCACGGCGAGGACGG
CAACGGCGGCCTGGCCGAGGTCGGCATCCTCAACGATGTCGGTCGCTACTCGTTCGGCGC
CTCGCGCCAGGGTGGACTCAACTATGCCTACGCCAGCGCCAGCGGCAGCCTGGTGTGGAT
GGGCGGGCACACCTTCGCCACGCGCGAGGTGTCCGATGCGTTCGCGGTGATCAGCACCAA
TGGGGTGGGCGGCGTCCCGGTGCGGCTGGAGAACCGCCTGATCGGCGTCACCGATGATCG
CGGCCTGCTGCTGGTCAGTCCGTTGCTGTCCTGGCAGCGCAACCGGGTCTCGATCGACAC
CCTGGACCTGCCCGAAGACATGCGCGCCGACCGCATCGAGGACTGGGTGACCCCGCGCCA
GCGCGCCGGCACCCGCGTGACCTTCCAGCTGCGCTCGCGGCCGTCACTGAGCCTGACCCT
GCTGGCAATGGACGGCCAGCCTCTGGAGGTCGGCAGCGAGGTGCGGTTGCCCGATGGCCG
CCAGGCCACGGTCGGCTACGACGGCCTGCTCTATCTGGAAGACGTTGCCGCCGGCAGCGT
GCTGTACGTCACCACCAGCCGCGGCCCCTGCCGCGTGAAAGTGCCGGACCTGCCCAAGGT
GGTGGCGTCCGGCGCACGGCCGAAGCCGGCGCCGCAGCAGTGCATCCCGGAGGTGGCGCC
ATGAGGGTGCTGCTGCTCGTCCTGCTGCTCTGGGCCGGCCTGCTGGCAGCGGCGCCCGCC
GGTGCCACCGCGGTCTGCACGGCGGTCGCCAATCCGACCCTGCCGTTCGGCAACATCAAC
AGCAATGCACCCGGCCCGAGTACGGCCAACCTCAACATAACGGTGACCTGCACCACCGCC
GCGCTGAGCCTGCTGGCCACCACCGGCGTGCGCGTCTGCGTGGGCATCGGCGCAGGCAGT
GGCGGCGGCAGCAGTTCCACCTTCCGCACGATGGCCACCTCCAGCAGTGACACCCTGAAT
TTCCAGCTGTACAACAACGCCAGCTTCGGCCAGGTCACCGGACTGGTGCCGCGCGGCACG
CCACCTGCGCAGGAACTGACCATGACCTACAACGTGCCGCTGGTGACGGGCGGCAGCGGT
GCGCAGTCCATACAGCTGTTCGGGCAGATCCCGGCCAACCAGATCCTGGCCTCCGGCGCG
TACAGCAGCACCTTCAGCGGGGCCAACGTGGTCCTGACCTGGGCCTGGAACGAAGTCCTG
CTCGGTACCGCCACCGTGCCCGCCACCTGCAATGGCGGCGCCACCGGCACCAACAGCGCC
AGTGCAGCCTTCAGCTTCACCGCCACCGCCAACGTGCTGCCGCAATGTGGCAGCTACGTC
ACCACCACCATGGACTTCGGCAACGTCGCCGGCGGCATTCCGGCCAACATCGACCGGACC
GCCACCCTCACCCTGACCTGCCTGAAGAACACTGCCTTCCAGGTCGGCCTCGACAACGGC
CAGAACAATCCCACTGCCACCACCACCCGGCGCATGGCCACCACCCTCGGCGGAAGCACC
TATTACCTCGCCTACGAGCTCTACCGGGACTCGGCGCGGAGCCTGCGCTGGGGCAATACC
CTGACCGTCGACACGGCCAGCGGCACCGGTACCGGCAGCGCGCAGCAGCTGACCATCCAT
GGCCGGGTGCCGCCGGTCAGTGGCCAGCCGCCGGCCGGCACCTACAACGACCTGGTGACG
GTGACGATCACCTACTGACCGGCGTGCCGACCAACGGTCGGCACCCACCGGACGAAGGCC
GTGCCGAGCGCCGGCTCGGCGCTACAGTTCCGGCACATCCCGCCGATACCGCGCAGCAAG
TCTTTCAGCATGGTGGATGGCAGGTGGTTCGCACATTCCTGATCGGGGCGATGCTGGTCG
CCAGCCTGCCGGCATGGGCCGAACCCAGCAGCCCCCTGCAGATCCGGCTGACCGTGGTTG
AATCCTGCAGCGACGATGGCGGCGGCATCCGCTGCCCGGCACCGCACCAGCGCAGTGACG
CACCCCAGGCGCCGCGCCAGGTCCGCGAGCTCGCACCACCGGCGACGGACGGGAACGCAA
CACCCTCCGTGACCCTCATCTACTGATGCGCGCGTTGCTGATCCTGCTGGCACTGCTGCT
GGCACTGCCTGCCGCAGCGCTGGAGCTGTTGCCGACCACCCTGCAGCTGCCGGCCCAGGG
CGGCAGCGCCGAACTGTGGTTGCACAACCCCGGGCCCGGCCGCTGGCAGGGCCAGGTGCA
GGTGCTGGCGTGGGATCAGCAGCTGGACGCCGAACGACTGCACCCCAGCGACCAGATCCG
GGTCAGCCCGGCGCGGCTGGACCTGGCCCCCGGCAGCACCCAGCGCGTCTGGCTGTTGCC
GGGCGATCCGGCAGCGGCGGCCGCTGAACAGGCCTATCGGGTCGTACTGGCACCGACGTT
GCCGGGGTTGCCGCGCTATTCGCTGCCGCTGTTCCGCGGCCCAGCGGGGCCAGCACTGCA
GGCCCGGCTGCTGGGCCGCGTCGAGGCCCACGGGTCTCTGGCCGTACTGCGACTCAGCAA
TGCCGGTACCCTGCACGGCCGCCTGCACGATCTGCGCTTCATCACGGCGGACGGCCAGGC
AACGCTGCTGACGGCTGGCCTGGCCGGCTACATTCTGGCGGGCCATGAACGCCGCTGGCC
CCTGCCTGCCCGCGCCGATGGCTATGCAGGCGGCCGCTTCCAGGCACGCCTGCAGGACGG
CCGCGAGGTCGATCTGGCCGCAACTGACCCTGCAATTGCAGCAAGCGCCCCCAGCGGGCT
ATAATCGACCGGATTCCTGCCGCCAGCGTGCGCGCGAACCCGTCCACACCGGACGTCACC
GGTGAATCCACACCTGCTGCCCCCATCCGTGCCGGGGTGCTCCGCAAGGAGTTCGGCCAC
GGAGGCAACAGGGAAGCCCAACCCCGGAACCGATCGCGCTTCCACGCGTCCCGCATACCT
ATCCCCGCGGGCGGAATCGCTGGTTCCATATCAGGAGTATTGCAATGCCCCAGGTCACCA
TGCGTCAGATGCTGGAAGCCGGCGTCCACTTCGGCCACCAGACCCGCTACTGGAACCCGA
AGATGGCGCCGTACATCTTCGGCGCCCGCGGCAAGATCCACATCATCAACCTGGAAAAGA
CCGTCCCGCTGTTCAACGATGCGATGAACTTCATCTCGTCGGTTGCCCAGAAGCGCGGCA
CCGTCCTGTTCCTGGGCACCAAGCGCAGCGCCCGCGAAACCATCAAGGAAGAAGCCGAGC
GTTGCGGCATGCCGTTCATGAACCAGCGTTGGCTGGGCGGCACCCTGACCAACTTCCGTA
CCGTCAAGCAGTCGGTTGCCCGCCTGAAGGAACTGGAAGCCGGTGAAACCGACGGCACCT
TCGAGAAGCTGGTCAAGCACGAAGTGCTGGGCCTGCGTCGCGAGCGCGACAAGCTGGAAG
CCTCGCTGGGCGGCATCAAGGACATGAACCGCCTGCCGGACGCCATCTTCGTGATCGACA
TCGGCCACGAAGACATCGCGATCAAGGAAGCCAAGAAGCTGGGCATCCCGGTCATCGCCG
TGGTCGACACCAACTACAACCCGGAACTGGTTGATTACGCCATCCCGGGCAACGACGACG
CCATCCGCGCTGTGCAGTTGTACGCCCGCGCCGCTGCCGACGCCGTGCTGGAAGGCAAGG
CGGCTGCCCCGCACGCCGCTTCGGTGCGCGAGGAAGAATTCGCTGAAGCCGCTGCTGAAG
GCGAAGAGAAGCCGGCCCGCCGCGCTCCGGCCAAGAAGGCTGCCAAGAAGGGCGACGACG
CCCAGGCCTGATCCAGGCCCCGGGTGGACGCCCGGCGTCCACCCTCCCTGCACGCAGCCA
TCGGCGCGTGACAGGACCGTGTCACACGGGCCGGCCACCATGCCGGCCCAACCCCTTTCT
TTCGTGAGGTAATCCCGTGGAAATCACTGCTTCCCTGGTCAAGGAACTGCGCGAGCGCAC
CGGCGCCGGCATGATGGAATGCAAGAAGGCGCTTACCGAAGCCAACGGCGACATCAACGC
CGCTGCTGAAGCCATGCGCAAGTCCGGCGCCGCCAAGGCCGACAAGAAGGCTGACCGCGT
GGCCGCCGAAGGCCGCCTGGGCCTGGCCCAGGACGGCGGCAAGGCCGTGCTGGTCGAAGT
CAACTCGGAAACCGACTTCGTCGCCAACGATGACAACTTCAAGTCCTTCGTCAACGCCGT
CGCCGCTGCTGCCCTGGCATCGGGCGCCAACGACGTCGAAGCCGTGAAGGCCGCCACGCT
GGCCGACGGCCGTACCGTCGAGGAAGCCCGCGCCACCGCCGTGCAGACCCTGGGTGAGAA
CATCCAGATCCGCCGCATGGTCAAGGTCGACACCACCGGCAACATCGGCGCCTACGTCCA
CACCAACGGCAAGGTCGGCGTGCTGGTCGACCTGATCGGCGGCGACGTCGAGCTGGCCCG
TGGCCTGGCCATGCACGTGGCCGCGCTGAAGCCGCCGCACAACAAGGCTGCGGACGTCCC
GGCCGAGTTCGTCGAGAAGGAAAAGGAAATCGAGCTGGCCAAGATGACCGATAAGGACAA
GGCCAAGCCGGCCGACATCCTGGAAAAGATCATCAGCGGCAAGATCAACAAGATCGTCAG
CGACGTGACCCTGTACGGCCAGACCTACGTGCTGGGCGACACCACCGTCGAGCAGGTGGT
CAAGGCCGCCGGCGCCGACGTGGCAGGCTTCAAGCTGCTGATCGTCGGCGAAGGCATCGA
GAAGGTGGTGGAAGACTACGCCGCCGAAGTTGCCAAGGCGATGCAGGTCTGATTCCAGCC
TTCCGGCTGTGAAGCGACCAGAAGGAGCCGCGGGAAACCGCGGCTCTTTTTTTATGCATG
GGCCCAGGGATCAACCCATGGCCCAGCGGTGGATGCGCACCGTTGGTGCGCACAACCGGC
ACCTTTGCGTTGCGCGCGAATCAAGCCGATACTCGGCGCAGGGAATCCACAGTCATTTAG
CAGGAACGAAAATCGCGGACTGTGATGCATTCCTAGGTATTCTTGTCCTAATGGAATTGA
ACGACCCGACATGCCTCCCGAGCTGACAGCTGCCCTGGCGCTCTGCCGCAACCTGCCTTC
GCCACCCGGTATTGCCCTGCGCATCATCGAACTGGCCCAGGACCCGGAAGCGGACATCGC
CACCGCTGCCGACATCATCGCCATCGACATGGCGCTGAGCGCTCGCATGCTGCGCATCGC
CAATTCGCCGCTGTACGCCAGCCGCCGCCGGATCGAGAACCTCGGCCAGGCGCTGACCAT
GCTGGGCCTGAACGCCACGATCAGCCTCGCCCTCGGCTTCACTGTCACCCAGGGCCTGAC
CGGCGGCACCGGCGCCGACCACGACCTGCGCCAGCGCGCCTGGAAGCGCAGCATCCTCAG
CGCCCTGGCTGCCAGCCAGCTGGGCCAGGCGCGCGGCCTGCGCCGGCTGGAAGAACTGAT
GCTGGCCGGCCTGCTGCAGGACCTGGGCGTACTGTGCCTGGCCCAGGCCGAGTCGGAGCG
CTACCTGCCGCTGCTGCGCGAGGCACGCGACAACATCGACCTGGTCGCCCGCGAACGCGA
GGAACTGGGCTGCAGCCATGCCGAGGTCGGCGCGTGGGTGGCCGAGCAATGGGGCCTGCC
CCGCTACCTGGTGGAGAGCATCAGCCACAGCGAGGACGAGGACGCCGCCGAATCGCCGTT
CCAGGCCTGCGTGCAGCTGTCCGGCGCGGTGGCCGACATCTGGCTGGACAGCGACGCCGA
CGCCGCGCGTGAGCGCGCCCTGCAGCAGGTGCACGACCGCCTGGAGCTGGACAGCGCGCG
CTTCGACCAGGTCCTCGCCCGCATCAGTGAAGCCCTGCCCGACATCGCCAGCCTGTTTGA
TGCCGGCCTCAATTCCCCGGCGCGGGTGCGCGAGCTGATCGATCACGCGCAGGAGCTGGC
CACGCTGCGCAACCTGCGCGAACTGCAGGACGCCGACCAGGCACGACGCCGCGCCGACGA
GTTCGAGGCGCGCGCCAAGCGCCTCGCCGACCAGGCCCATCGTGACGCGTTGACCGGCGT
GCTCAACCGCCGCCAGCTGGAAGCGGTGCTGGAGCAGGAATTCCTGCGCGCCGGCCGCCA
GGGCTGGCCATTGTCGGTGGCCTTCATCGACCTGGACGACTTCAAGAAGATCAACGACGC
CCACGGCCACCTGACCGGCGACGAGGTACTGCGCGCCTTCGCCGGCAAGCTGCAGGGCCA
GCTGCGCAACAGTGACACCGTCGCCCGCTTCGGCGGCGAGGAATTCGTCGCGCTGCTGCC
AAACACCAGCGAAAGCGTGGCCCTGGACGTGATCCGCCGGGTGCTGGCCAATATCGTCGC
CACGCCGATGGCCGAGCTGGAGGGCGGGCCGCTGTTCGTCACCTTCTCCGCCGGCGTGGC
CACCCAGGGTGGCTACGAGCGCTTCGCCGACGTGCAGGACCTGCTGCGCGCAGCCGACGA
CGTGCTGTACCGCTCCAAGAACCTGGGCCGCAACCGGGTGATCGCCCGCTCGCCAGGTGC
CCTCGGCCACGACGAGCTGTCGGCCACCGCTGGCGCCGAGCTGGGCTGAACGGGAAGCCC
CGTTTGACCGGGGCGAACGACCGGATTCTGCGCCGCAGTGCACAAAACACTTTGGCACGA
CGCCGCATGCGCGTAGAATCGCCCGCGATTTCCACGCACCCGAGGTCCTCATGTCCAAGC
TCGCCTATCGCCGCATCCTTCTGAAACTGTCCGGGGAGGCGCTGATGGGAGACGAGGACT
ACGGCATCGACCCGAAGGTCATCAATCGCCTGGCCCGCGAGGTCATCGAAGCCCAGCAGG
CCGGTGCCGAAGTGGCGCTGGTGATCGGGGGCGGCAACATCTTCCGCGGCGCCGGCCTGG
CCGCCGGCGGCATGGACCGGGTCACCGGCGACCAGATGGGCATGCTGGCCACGGTCATCA
ACGCCCTGGCCATGCAGGATGCCCTCGAGAAGCTGGGCGCCAAGGCCCGCGTGATGAGCG
CGATCAAGATCAACGACGTGTGCGAGGACTACATCCGCCGCCGCGCCATCCGCCACCTGG
AAAAGGGCCGCCTGGTGATCTTCGCCGCCGGCGTCGGCAGCCCGTTCTTCACCACCGATT
CCGGCGCCGCCCTGCGCGCGATCGAGATCGGCGCCGATCTGCTGCTGAAGGCCACCAAGG
TCGATGGCGTGTACGACAAGGACCCGAACAAGCACAGCGATGCGGTCCGCTTCGACAGCC
TGAGCTACGACGAAGTGATCCGCCGCGGCCTGGAAGTGATGGACACGGCGGCCTTCGCAT
TGGCCCGCGACAGCGACCTGCCGATGCGCGTGTTCGACATGGGCCAGCCGGGCGAGCTGC
TGAAGATCCTCAACGGCGCGAACATCGGCACCCTGGTCCAGGGCCGCGACCCGGCCTGAG
CCTGAGCGCAAAGCGGCGATCGGGCCGATTCAGGCCCGGCAGCGTCCCGTATTCGCCTAT
AATCGCCCGATTCCAGATACATCCAGGACCGGGCGATGCTCAACGACATCAAGAACAACG
CGCAGACGCGCATGGCCAAGAGCATCGACGCTCTGAAGCACACCCTCACCTCCATCCGGA
CCGGGCGTGCCACGCCTGCCCTGCTGGACCGCGTGACGGTCAGTGCCTATGGCAACGCCA
GCACCCCGCTGAACCAGGTTGCCTCGATCTCCAACGCCGACGCGCACTCGCTGCTGGTCA
CGCCGTTCGACAAGGGCATGATCAAGGAGATCGAAAAGGGGCTCTACAACGCCGAGTTCA
CCCCGAACACCCTCGGCACCGCGATCCGCATCAACATGCCGCCGCCGACCGAAGAGCGCC
GCAAGGAGCTGGCCAAGCAGGTGCAGAAGGAAGGTGAAGGCGCCAAGATCGCGATCCGCA
ACATCCGTCAGGACGCGAACAAGGAAATCGCCAAGCTGGTCAAGGACAAGGCGATCAGCG
AAGACGAGAAGAAGCGCGGCGAAGACGACATCCAGAAGCTGACCGACGCCAACATCAAGG
ACGTCGACAAGGTCGTCGCCGACAAGGAAAAAGAACTGCTGTCGGTCTGAAGTCGATGCC
TTCAGCCCCGCCTCCGTTACCGGCCGCCCTGCCCCGCCACATTGCCATCATCATGGATGG
CAATGGGCGCTGGGCACAGCAGCGCCGTCGCCCCCGCGTGATCGGCCACCGTGCCGGCGC
GCGCGCGGTCAACCGCACCATCGAGCGCTGCCTTGAACTGGGCATTCCGGCGCTGACCCT
GTTCGCCTTCTCCAGCGAGAACTGGGGCCGGCCGCAGGAGGAAGTGGATGCGTTGATGAA
GCTGTTCCTCGGCGCGCTCGACCGCGAGGTGGACGAGCTGCACCGGCGCGGCGTGCGCGT
ACGCTTCATCGGCGAACGCGAGCGCTTCGGTGCCGGGCTGGTCAGCCGCATGCAGCTGGC
CGAACAGCGCACCGCCGACAACACCACCCTGACCCTGTCGATCGCGGCCAGCTATGGCGG
CCGCCAGGACATCGCCCGCGCCGCGCGCGCCCTGGCCGTCGAAGTGGCGGCCGGTCGCCT
GTTGCCCGAGCAGATCGACGAATCGCTGCTGGGCAGCCAGGTCGCCCTTGCCGACCTGCC
GCCGCCGGACCTGTTCATCCGCACCGGCGGCGACACCCGCATCAGCAACTTCCTGCTGTG
GCAGCTGGCCTACACCGAGCTGTGGTTCACCGAGGCCCTGTGGCCGGACTTCGATGCCGG
GCAGCTGCAGCAGGCGCTGGACGCCTATGCCGGCCGCGAGCGTCGTTTCGGCCTGACCAG
CGCCCAGATTGCCGCACTGGCCACCGAGACTTCCAGCCCATGACCAAGACCCGAGTCCTC
GCCGCGCTGATCATGGCGCCGGTTGCCATTGCGGCGATCCTGCTGCTGCCCACGCAATGG
CTGGCCGCCGCCGCCGCTGCGGTGCTGCTGATCGGCCTGTGGGAATGGCTGAAGCTGGCC
GGTATCGAAGACACCCTGGCACGCACCGTACTTCTGGTGCTGAACCTGCTGCTGATGGTG
CTGCTGGTCTGGGCCGATGGCAGTACGCTGGTGCTGTTCCAGATAACCACGCTGGCCGGC
GTTGCCTGGTGGCTGGCCGCGCTGGTCTGGCTGCGCTTCTTCAATTTCGGTGCACAGCCG
TCGGCGCCCTCGCGCATCCTGAAGATGCTGGCCGGCACGCTTGCCATCGTGCCCGCCTGG
GCCGCGCTGGTGCTGATCCATGCCGGTGGCGATCCGCCGGGCCAGCAGGGCCACCTGTGG
CTGCTGGCTGCACTGGCACTGGTGTGGGCGGCCGACTCGGGCGCCTACTTCGCCGGCCGC
CATTTCGGCAAGCACAAGCTGGCCCCGCGGATCAGCCCCAACAAGACCTGGGAAGGCCTG
TTCGGCGGCCTGCTGGCCGGTGTCGCCGTGGCCGTCGGCCTGGGCTGGCTGGCCGGGATC
GATACCGCACACCTGCCGGGCCTGCTGATCACCGCGGTCGTGGCCGTGTTCGCCTCGGTG
CTGGGTGACCTGTTCGAGAGCCTCATCAAGCGCCACGCGGGCGCCAAGGATTCGGGCCAC
CTGATCCCGGGCCATGGCGGCGTGCTCGACCGGGTCGACGGCGTCCTCGCCGCCGTCCCG
GTGTTCGCGCTGGGCAAGGAAATCTTCGGGTTCTGACCATGAATGCTGCTGCAGACCTGC
GTCGGGTCGCCGTATTCGGCGCCACCGGCTCGATCGGTACCTCCACGCTGGACGTGATCG
CCCGCCACCCGCAGCGCTACCAGGCGACCGTGCTCGCCGCCGGACGCCAGGTGCAGGGGC
TGCTGGCGTTGTGCCGCCAGCACAAACCCGCGCACGCGGTGATCGCCGACGAATCGCTGT
TTGCCGAACTGCGTGACGGCCTGCGCGACGCCGGACTGGCCACCGAAGCCCATGCCGGCC
ATGCCGCGCTGGACCAGCTGGCCGCCAGCGACGCCTGCGATACCGTGGTCGCGGCCATCG
TCGGCGCTGCCGGCCTGTCCTCGACCCTGGCCGCGGCCGCCGCCGGCAAGCGCATCCTGC
TGGCCAACAAGGAATCGCTGGTGCTGGCCGGCGAACTGCTGACCCGTACCGCCGAACGTG
CCGGCGCCGAAATCATCCCGATCGACAGCGAACACAGCGCGATCTTCCAGTGCCTGCGCT
CGCGCGACGCCAGCGTCGACGGCGCCGGCGTGCGCCGGATCCTGCTGACCGCCTCCGGCG
GCCCGTTCCGTGGCCGCAGCCGCGCCGAACTGGCCCAGGTCACCCCGGCCCAGGCCGTTG
CCCACCCGAAGTGGTCGATGGGACCGAAGATCTCGGTCGATTCGGCGACGTTGATGAACA
AGGGCCTGGAAGTCATTGAGGCCCACCACCTGTTCGGCGTGCCCGGTGAACGCATCGAAG
TGCTGGTGCACCCGCAGAGCCTGGTCCATTCGCTGGTCGAGTTCGTCGACGGCTCGACCC
TGGCGCAGATGGGCCTGCCGGACATGCGCACCACCCTCGCCGTTGGCCTGGGCTGGCCAC
AGCGCATCGAATCGGGCGTGGCCGGGCTGGACCTGCTGGCCCAGGGCCGGCTGGATTTCG
AGGCCCCGGACACCGACGCCTTCCCCTGCCTGGCCCTGGCCTGGCAGGCCATGCAGGCCG
GCGGCACCGCACCGGCGGTGCTGAATGCTGCCAACGAGGAGGCGGTTTCAGCGTTTCTTC
AGGGCCGGATCGGTTTCCTGACGATCCCGGCGCTGGTTGCTAACGCTCTTTCAACACTGC
CGACGCAAGCAGCCGATACACTGGAGGTCCTGTTGTCCGCCGACCAGCGGGCACGCCAGC
TCACCCTGAACGCCATCGACGCCGCCTGAACGACCGCCTCGCCCAGCATGACGCCGCCGC
CCCTGCCCGCCACTGTGAGCCTGCATGACTGACTTCATCGGATCGGTCTGGTGGATGATT
GTCAGCCTCGGGCTGCTGGTCACGTTCCACGAGTTCGGGCATTACTGGGTCGGGCGCCTG
TGCGGGGTCAAGATCCTGCGTTTCTCGGTCGGCTTCGGCCGGCCGCTGTGGTCGCGCCGC
GACCGGCATGGTACCGAGTTCGCCATCGCCGCCATTCCGCTGGGTGGCTACGTGAAGTTC
CTCGACGAACGCGAGGTCGAAGTCCACCCGCACGAGCGCGGCCAGGCCTTCAACCACAAG
ACCGTCTGGCAGCGCATCGCGATCGTTGCCGCCGGCCCGATCGCCAACCTGCTGCTGTGC
ATCCTCCTGCTGTGGGCGATGTTCGTGATCGGCAAGCAGGACTACTCGCCCACCGTCGGC
CGCGTCAGCGGCATCGCCGCCAGTGCCGGCCTGGCCAGCGGCGACCGCGTGCTGCGCGTG
GACGACCGCCAGGTAGTCACCCTCGGCGAGGCCAGCATGGCACTGACCGCGGCCGCGATG
GACCGCCGCGACGTGAAGCTGGAAGTGCTGGATACGGCCGACCAGGTGCGCACGCGCACG
CTGCCGCTGTCGCAGCTGCCGCCGGGTTTCGATGAGCGGCGGGTGCCGATCCTGGCTGGC
ATGTACTGGCAGTCGTGGCTGCAGCCCGCGCTGGTCGAGTCGCTCACCACGGACTCCGTG
GTGGCCGGGCAACTGCAGCCGGGCGACCTGATCGTGGCCATTGACGGCCAGCGCATCGAC
GGCGCCGACCAGGTGATCGGCGAGATCCAGGCGCTGGGCCGTGCCGGTGGCCCGGGCATG
ATCGAGGTCCTGCGTGGCGGCGAGCGCCTGGCGCTGGAAGTGACGCCACGCAAGGGCCAG
GACGCCAAGGGCGGCCCCACGTGGCAGATCGGCGTTCAGTTCCCGACCAAGTTCAGCCCC
CCCTATGACACCCTCCTGCGCTACGGCCCCCTGGACTCGGTCACCGTCGCGGTACGCGAA
ACCGGCCGCCTGGCGGCCGACTCGCTGGGCATGATGGGCCGCATCGTCACCGGCAAGGCC
TCGCTTCAGAACGTTTCCGGGCCGGTCACCATCGCCCGCGTGGCCAATGTCTCGGCCAAG
CGCGGCCTCGACTGGTTCCTGCAGTTCCTTGCCCTGCTGTCCCTCAGCCTGTGCATCATC
AACCTGCTGCCGATCCCGATCTTGGACGGCGGCCACCTGCTGTATTACCTTATCGAGTTG
GTCAAGGGCAGCCCGCTGAGCGAGCGTGCCATCGCCGCCGGCCAATACATCGGCCTGGCG
TTGCTGGCCGGGCTGATGGGGTTGGCGTTCTACAACGACATCCTCGGCCTGGTCCCGCGA
TGAACTTTTCCATGTTGTTGCCGTCTACAGCGTCGGCATCCCGCACCAATGAAATCGACC
TTCCTACCGGACGTGACATGACGCGACTCCCCAATCGCCGCCTGCTGGCCCTCGCCCTCG
CCGCCGTCACCGGCGCTCCCGCCCTGGCCCAGGCAGCCGAGCCCTTCACTGTCAGCGACA
TCCGCGTCGATGGCCTGCAGCGCATCAGCTCGGGCACGGTATTCACCTACCTGCCGGTGG
AACGTGGCGAGACGGTCACCGACAACAAGGTCGGCGAGACGATCCGCGCCCTGTACAAGA
CCGGCTTCTTCGAAGACGTGCAGCTGGACCGCCAGGGCACGATCCTGGTGGTGACCGTCA
AGGAACGTCCGGCGATCAACAAGCTGACCGTGACCGGCAACAAGGACATCAAGTCCGACC
AGCTGCTCAAGGGCCTGTCCGACATCGGCCTGACCGAGGGCGGCACCTTCGATCGCCTGA
GCCTGGACCGCGTGACCCAGGAACTGCGCCGCCAGTACAACGACCGTGGCAAATACAACG
TCGACATCACCCCGACGGTGAGCCCGCTGGACCGCAACCGCGTGGACATCGCCATCGCCA
TCAAGGAAGGCAAGGCGGCCAAGATCCGCCACGTCAACCTGGTCGGCACCGAAAAGTTCG
AGAGCAAGGACATCCTGGAGACCTGGGAGTCCAAGGAGCACAACTGGGCGTCGTGGTACC
GCCGTGACGACCAGTACTCCAAGGAAAAGCTGTCCGGTGACCTGGAAAAGCTCAACTCCT
GGTACCTGGACCGCGGCTACGTCGATTTCAGCATCGATTCCACCCAGGTCTCGATCAGCC
CCGACAAGCGCGACATGTTCCTGACTGCGGGCGTGACCGAGGGTGCGCAGTACAAGATCT
CCGAGATCAAGGTCAGCGGCGACACCATCCTCCCGCAGGAGGACGTCGAGCGCATGGTGA
TCCAGAAGTCCGGCGACACTTTCTCGCGTGCCCTGCTGGAATTCAGCTCGGACACCATCA
CCAATTCGCTGTCCAACATCGGCTACGCGTTCGCCAAGGTGAACCCGATCCCGACCACCA
ACCGTGCCGAGCAGACTGTCGCCATCAACATGCAGGTCGTGCCCGGCCCGCGCGTGTCGG
TGCGCCGCATCCTGTTCCGTGGCAATACCCGCACCTCCGATGAGGTGATGCGCCGCGAAA
TGCGCCAGTTCGAGAACAGCTGGTACTCGCAGGCCGCGATCGACCGCTCCAAGATCCGCC
TGCAGCGCCTGGGCTACTTCGAATCGGTGGAAGTGGAGACCCCGGCCGTCAGCGGCAGCA
ACGACCAGGTCGACGTCGTCTACAACGTCAAGGAAACCACCTCGGGCAGCTTCGTGTTCG
GCCTGGGCTACTCGCAGTCCTACGGCATGACCACCTCGGTGCAGCTGTCGCAGAACAACT
TCCTCGGCGGCGGCAACCGCGTGTCGGTCGAAGCCTCGCGCAGCAGCTACCTGCAGCGCT
ACGGCTTCAGCTACACCAACCCGTACTTCACCGATGACGGCGTGTCGCTGGGCTACAACC
TGTCCTGGCGCGAACTGGACTACTCCGACTTCAATACCGCGCAGTACAACAGCACCAATG
GTTCGGCGCAGGTGGTGTTCGGCGTGCCGCTGACCGAGACCGATACCGTCTCGCTGATGT
TCGGCATCGACAGCAACCAGATCACCACCTACCAGGGCTCGACCCCGCAGTCGATCATCG
ACTACATCAACGCGGTCGGTAAGCGCACCTTCCACGCCTGGCGCACCGAGCTGGGCTGGG
CGCGCGACTCGCGCAACGACTACTTCATGCCGACGCGCGGCACCTACCAGCGCATCGGCC
TGGAAACCACGCTGCCGGGTTCGACCATCGAGTACTACAAGCTGAACTACCAGATCAGCA
AGTACTGGCCGATCATGCCGTCGCTGGTGATCAACACCCGCGCGGAAATCGGCTACGGCG
ATGCCTACGGCAACGACTACACCCGTACGCTGACCAATCCGGATGGCACCACCCGCACCG
TCACCGCCAGCGGCCTGCCGTTCTTCGAGAACTTCTACGCCGGTGGCACCAACTCGGTGC
GCGGCTTCGAGGACAACACCCTCGGCCCGCGCGAAGTCACCACCGGTTATCCGGAAGGCC
AGCCGCTGGGTGGTTCGCTGAAGACCGTCGGTTCGGTCGAAGCCTACTTCCCGCGCCTGT
TCGACAGCCCGTCGGCACGCGTGTCGGCCTTCGTCGACTTCGGCAACGTCTACAACGGCA
CCCAGAACTTCAAGGCCAACGAGCTGCGCGTGTCCACCGGCGTGGCCCTGCTGTGGCGCG
CCCCGGTCGGCCCGATCTCGATCAGCTACGCCTTCCCGCTGAAGAAGGAAGACGATGACA
AGATCGAGCGTCTGCAGTTCACCTTCGGCGGTCAGTTCTAAGAACTGACCACCGAAGGTG
CGCCGCGGCTTGCTGCGCAAGCAGCGGGTCCCGACCTACCTCCTATCCCCCGCGCCATTG
GCGCGCCCCCCTTAACAGAAGGGGGGCTCTCCACCAGACGGGGCGCGAAGCGCCGGGCAT
TGCCCGGCGTTTTCGTTTTGCAGATGACACTGCACGGCACGGGCTTTTGGCCGCGCTCGC
GGGAAATTGTCCAGAGGCGGCGGGTGGCCCTGGACAGGACCGTTGGCGCCATGGATGGCG
CCATCGAGCACCATGGAGGGGGTTTTGCGTGTCCTGGCCAGGGCCACCCGCCGCCTCCCG
CCCGTACCAGGCAGGCGCCAAGCCCTGCCCCCGCATGACCGAAATGGCGTCACACGTTAA
ACTCCCGCCGTGAATACTCCCACCTACACCGCCCAGCAACTCGCCGAGCAGTTCGGCCTG
CAGGTCCATGGCGACCCCGCCACCGCCATCCATGGCGTGGCCACCCTCGCCCATGCCGGC
CCTGGCCAGCTGACCTTCCTTGCCAACCCGCGCTACCGCGCCCAGCTGGCCGACAGCCAG
GCCTCGCTGGTGGTCCTGCGTGCCGACGACGCCGAGGCCGCCCCGGGCACTGCGCTCGTC
GCCAAGGACCCGTACACCGCGTTCGCCAAGATCGCCGCGCTGTTCGACATCGCGCCGACC
CGCCCGCCGGGCATCCACCCCAGCGCCGTCATCGACCCCAGCGCCCAGGTGGCCGCCAGC
GCCCATATCGGCCCGTTCGTTTCGGTCGGTGCGCGCAGCGTGGTCGGCGAGAACTGCATC
ATCGGCACCGGCAGCGTGATCGGCGAGGACTGCAGCCTGGATGCCGGCTGTGAACTGATC
GCCCGCGTGACCCTGGTCACCCGGGTCACGCTGGGCAAGCGCGTGCGCGTGCATCCCGGT
GCCGTGCTCGGCGCCGACGGTTTCGGCCTGGCGATGGACGCTGGCAAGTGGATCAAGGTG
CCGCAGCTCGGCGGCGTCCGCATCGGCGACGATTGCGAGATCGGCGCCAATACCTGCGTC
GACCGCGGCGCGCTGGAAGACACCGTGCTGGACGAGGATGTGCGCCTGGACAACCTGGTG
CAGATCGCCCACAACGTGCAGATCGGCGCGCATTCGGCCATCGCCGGCTGCACCGGCATC
GCCGGCAGCGCCAAGATCGGCCGCTACTGCCTGCTTGGCGGCCACGTTGGCGTGGTCGGC
CACCTCGAAATCTGTGACAAGGTCGTGATCACCGGCAAGTCGGTGGTCCGCAACTCCATC
CATGAGCCAGGCGAGTACTCGTCCGGCACCCCGTTGACCGACAACCGCACGTGGCGCAAG
AACGCCGCGCGCTTCAAGCAGCTGGACGCATTGGCTCGCCGCGTCCTGGCTGCTGGCAAG
GAGAAAGAATGAACGATTCGCTGCAGCTTCCGATCGATGTCTGCCAGATCCAGGAACTGC
TTCCGCACCGCTACCCGTTCCTGCTGGTGGACCGGGTGCTTGAACTCGACGTCGAGGCCA
AGCGCATCCTGGCGCAGAAGAACGTCAGCATCAACGAGCCGTTCTTCCAGGGCCACTTCC
CGGGCCGCCCGATCATGCCCGGCGTGCTGATCATCGAAGCGCTGGCGCAGGCCGGCGGCG
TCATGACCCAGCTCACGCTCGGCCGCGATGCGCAGTCCAAGCTGTTCTACATGGTCAAGG
TGGAAAACGCCCGCTTCAACAAGCAGGTCGTGCCCGGCGACGTGCTGATGCTGGACGTGC
AGATGAAGCGCCTGATCCGCAACATGGGCTGGTACTACGGCGAAGCCAAGGTCAACGGCG
AAGTCGTCGCGTCGGCCGAGGTCATGTGCGCCGGCGCCAAGGGCTGATCCACTGGAGGCA
GCAATGACTGACAACGCACCGCGGATCCACCCCACCGCCGTCATCGATCCGGCCGCGCGC
CTGGCCGACGATGTGCAGGTGGGCGCCTTCACCCTGATCGGCCCCGATGTTGAAATCGGC
GCCGGCACGGTGGTGGGCCCCCATTGCAGCATCCACGGCCCGACCCGGATCGGCCGCGAC
AACCGCTTCGTCGGCCACGCCGCGATCGGTGGCGAGCCGCAGGACAAGAAGTTCGCCGGT
GAGCGCACCGAACTGGTGATCGGCGACCGCAACGTGTTCCGCGAGTTCGTCACGCTCAAC
CGTGGCACCGGCGGCGGCGGCGGCATCACCACCATCGGCAACGACAACTGGATGCTGGCC
TACACGCACGTGGCGCACGACTGCCATGTCGGCAATTTCTGCGTGTTCTCCAACAACACC
ACCCTGGCCGGCCACGTGACCGTGGGCGACTACGTGATCATCAGCGGCTTCGCCGGTGCC
CACCAGTTCTGCCGCATCGGTGCGCATGCCTTCCTCGGCATGGGCGCGCTGACCAATGGC
GATGTACCGCCGTTCACCATGGTCGGTACCGATTCGCTGGGCCGCCCGCGCGGCATCAAC
AGCGAAGGCCTGAAGCGCCGCGGCTTCGACGCCGACCGCATCTCGGCCATCAAGCGGGCC
TACCGCACGCTGTACGTGGCCGGCCTGCCGTTGGCCGAAGCCAAGCAGCAGCTGACCGAA
CAGGCGCGTGACAGCAATGACGTGAAGGCCATGCTGGACTTCATCGAGCACGCCGAGAGG
CCCTTGCTGCGATGAGCAGCACGACCGGCCAGGCGGCGGCCGGCGCCGCGGTGATTCCGT
TGGCCTCGATGGCCGGCAGCGTTCCCGCACAGCGGGTGCTCAGCGAGCGCCCGTTGCGGA
TCGCGCTGGTTGCCGGCGAAGCGTCCGGCGACCTGCTCGGTGCGGGCCTGGTGCGTGAAC
TGAAGGCGCGCTTCCCGAATGCCGAGTTCGCCGGCATTGGCGGCGATGCCATGCGCAGCG
CCGGCTGCCAGACCTGGCACGATGCCAGCGAGCTGGCGGTGATGGGCCTGACCGAAGTGC
TGCGCCACCTGCCGCGGCTGCTCAAGCTGCGCTCGGCGTTCCGCCAGCGCGCCCTGGAAT
GGCAGCCGGACGTGTTCATCGGCATCGACGCACCCGACTTCAACCTGGGCATCGAGCGCT
GGCTGAAGCAACGCGGCGTGCGCACCGTGCATTACGTCAGTCCCTCGGTCTGGGCCTGGC
GCGAGAAGCGCGCCGAGAAGATCGGCAGCAGCGCGGACCTGGTGCTGTGCCTGTTCCCGA
TGGAACCGCCGATCTATGCCAGGCACGGCATCGACGCACGCTTCGTCGGCCACCCGATGG
CCGATGACATTCCGCTGCAGGGCAACCGCGAGGAAGCCCGTGCCGCGCTCGGGCTGCCGA
CCTCGGCCAAGGTGCTGGCGGTGTTGCCGGGCAGCCGCCTGGGCGAGATCTCGCGCCTGG
GCGAACCCTTCTTCGAAGCCGCCTGGCAGGTCTCTGAACGCATTCCGGGCCTGCATGTGG
TGGTGCCTGCCGCCAACCCGGCCTGCCGGCAGCTGATCGAAGAACAGCTGTCGCGCTCGG
CATTGCCGGTGGCCTACTCGCACGTGCTGGATGGCCAGGCGCGCAACGCGATGATCGCCG
CCGACGTGGTGGTGCTGGCCTCCGGCACCGCGACCCTGGAAGCCATGCTGGTGAAGCGGC
CGATGGTCGTCGGTTACCGCGTCAACGAACTGACCTATCGCCTGGTCAAGGCGCTGGGCC
TGATCAAGGTCGACCGCTTCGCCCTGCCCAACATCCTGGCCGGCCAGGACCTGGCGCCGG
AGCTGATGCAGCACGACTGCACGCCGGACAGGCTGGCCGCGGCCATCCAGCAATGGTTCG
ACCACCCGCAGCGGGTGATCGACCTGCAGGACACGTACGTGCGACTGCACGAGCGCCTGC
GCCGCAATGCTTCGGCGCGTGCCGCCGATGCCGTCGGCGAACTGCTGATGCGCGACCAGG
CGCAGGCATGAGCCGCCGTCACGCCGCAGCGGCCAGCCTGGCCCTGTTCGACGGCGCGAC
GGTGGTCGAGCCGGAACGCCTGGTCGCTGGCGTCGACGAGGCCGGACGTGGCCCGCTGGC
CGGGCCGGTGGCGGTGGCGGCGGTGGTATTCGATCCGTCACGGCCACGCATCAACGGCCT
GGACGATTCCAAGCAGTTGACGGCGGCCCGCCGCGAACAGCTGCATGACCGCATCATCGA
GCGTGCCCTGGCCTGGCACGTGGTGCTGGTGGACGTGGACACCATCGACCGCCTGAACAT
CTACCAGGCCACCCTGCAGGGCATGCGTGACGTTGTTGCAGCGGTTGCCCATGTGGCCGG
CTTCGCCCGCATCGATGGCAACGTGGTGCCCAAGGGCCTGGTGCTGCCGGCGCAGGCGCT
GGTCGGCGGCGATGGCATCGACCGCGCGATCATGGCCGCCTCGATCCTGGCCAAGGTCTC
GCGCGACCGTTACATGCAGGTCGTGCATACCCGCCACCCGCAGTACGGCTTCGAACAGCA
CAAGGGCTATGGCACCCCGGCCCACCTGGCCGCCCTGCGCGAGCACGGCCCCTGCATGGA
ACACCGGCGCAGCTTCGCCCCGGTGCGTGAGTGCCTGGGCCTGACGCAGGCGGCGGCCAT
CGCCTGAGCCTGCTGGAGTTGTAGAGCCGAGCCCATGCTCGGCTGCTGTGGACAGCCGAG
CATGGGCTCGGCTCTACAGAAGGCGGCCTCCCGCACGCCTGAATCCGGCGCCACGCCGTG
CCCCTGTCAAGCCTTGTGGCAACCCCCTGCCCTCGCTACCCTGACCGGGCATTCCAGCGC
TTCCCGACCCCGGCGACGATCGTCCGTCAGCACCCGGGGCCCGCGCGCTCCAACCTGGTC
CGGCATGTCCAACTCCCGCTTCGTACATCTCCACGTCCACACCGAGTTCTCGCTGGCGGA
CTCCACCATCCGTGTGCCGGCCAAACCGGACCAGGCGGACCCGAAGAAGGCCAAGCAGGC
CAACCTGCTGTCGCGCTCGGTCGAACTCGGCCTGCCCGCGCTGGCGGTGACCGACCTCAA
CAACCTGTTCGCCCTGGTCAAGTTCTACAAGGCCGCCGAAGGCGTGGGCATCAAGCCGAT
CGCCGGTGCCGACGTGCTGATCGCCGAGGAAGGCCAGGACCCGTGGCGGATGACCCTGCT
GTGCCGCGACCGCGAGGGTTACCTGAGCCTGTCGCGGCTGCTGACCCGCGCCTGGATGGA
AGGCCATCGCCCCGAGGGCGGCGTGGCCGTGCACCCGGACTGGCTGAAGGCCGGCAACGC
CAACCTGTTCGCATTGGCCGGGCGGCAGAGCCTGGCCGGGCGCCTGGCGCTGGACGGCAA
GCATGAACTGGCCGAGCAGCAGCTGGCCGACTGGCAGCGCGTGTTCGGCGATGGCCTGCA
CCTGGAGCTGACCCGCACCGGCCGCGAGGGCGAGGAAACCTTCAACCAGTTCGCGCTGAT
GGCCGCCGGCCAGCGTGGCCTGCCGGTGGTGGCCAGCAACGACGTGCGCTTCCTGTCGCC
GTCGGACTTCAGCGCGCACGAAGCGCGCGTGTGCATTTCCACCGGCCGCGTGCTGGACGA
CCCCAAGCGCCCGCGCGAATACAGCGACCAGCAGTACCTGAAGTCGGCCGAGGAGATGTG
CGCGCTGTTCGCCGACATCCCCGATGCGATCGACAACACGCTGGCGCTGGCCGAGCGCTG
CAACATCGAGATGCGGCTGGGCACCTACTTCCTGCCCAACTACCCGGTGCCGGACGACGA
GACGCTGGACACCTGGATCCAGAAGATGTCGCGCGATGGCCTGGAAGAGCGCCTGGAGAA
GAATCCGCTGGCGCCGGGCAAGACCCGCGAAGAGTATTTCGAGCGCCTGGAATTCGAGCT
CAACACCATCATCAAGATGGGCTTCCCGGGCTACTTCCTGATCGTGGCCGACTTCATCCA
GTGGGGCAAGAACCAGGGTATTCCGATCGGCCCCGGCCGTGGTTCGGGTGCCGGTTCGCT
GGTGGCGTGGGCGCTGAAGATCACCGATCTGGACCCGCTGCCGTACAACCTGCTGTTCGA
GCGCTTCCTGAACCCGGAACGCGTGTCGATGCCCGACTTCGACATCGACTTCTGCATGGA
CCGCCGCGACGAGGTGATCGACTACGTCGCCCGCAAGTACGGGCGCGAGCGCGTCAGCCA
GATCATCACCTACGGCACCATGGCCGCCAAGGCGGTGGTGCGCGACTCCGGCCGCGTGCT
CGGCTTCCCGTACGGCCTGGTCGACGGCGTCTCCAAGCTGATCCCGAACATTCTGGGCAT
CCACCTGAAAGATGCGCTGGGCAAGGGCAAGGAAGGCCCGAGCTCTGAGATGGCGTCGGC
CGAACTGATCCAGCGCTACGAGACCGAGGACGATGTCCGCGACCTGATCGACCTGGCGCT
GCAGCTGGAAGACCTGACCCGCAACGCCGGCAAGCACGCCGGTGGCGTGGTGATCGGGCC
CGAGCCTCTGAGCGAGTTCTGCCCGCTGTACGCCGAACACGACGAGAACGGCCTCGGCAA
GAACCCGGTCACCCAGTTCGACAAGAACGACGTGGAAGAAGTGGGCCTGGTGAAGTTCGA
CTTCCTGGGCCTGCGCACACTGACCATCATCGACTGGGCGGTGAAGGCGATCAACAAGCG
CCATGAGCGCGCCGGCATCCCGCCGGTGGACATCGCCGCGATTCCGCTGGACGACACGCC
CACCTACAGGGACATCTTCGCCAACGGCAATACCGGCGCGGTGTTCCAGTTCGAATCCTC
CGGCATGCGCCGCCTGCTGAAGGACGCGCGCCCCGACCGTTTCGAAGACCTGATCGCGCT
GGTGTCGCTGTACCGCCCCGGCCCGATGGACCTGATTCCCTCCTTCAATGCGCGCAAGCA
CGGCCAGGAAGAGATCATCTATCCCGATCCGCGCACCGAAGCCATCCTGAAGGACACCTA
CGGCATCATGGTGTACCAGGAGCAGGTCATGCAGATGGCGCAGATCGTCGGCGGCTACTC
GCTGGGCGGCGCCGACCTGCTGCGCCGCGCGATGGGCAAGAAGGTGCCGGCCGAAATGGC
CAAGCACCGCGAGATCTTCCGCGAAGGTGCAGCCAAGGGCGGCGTCGATGGCCCCAAGGC
CGACGAAATCTTCGACCTGATGGAGAAGTTCGCCGGCTACGGCTTCAACAAGTCGCACGC
CGCTGCCTACGCGCTGGTCAGTTACCAGACCGCCTGGCTGAAACGCCATTACCCGGCTGA
GTTCATGGCGGCCACGCTGTCGTCCGATCTGGACAACACCGACAAAGTGGTCGGCTTCCT
CGACGAGGTGCGCAACCTCGGCCTGACCGTGCTGCCGCCCAAGGTGAACCAGTCGGCCTT
CATGTTCGAAGCGGTGACGCCGGACACCATCCAGTACGGCCTCGGGGCGATCAAGGGCGT
CGGCCAGGGTGCCTGCGAGGCGGTGGTCGAGGAGCGGCTGAAGGGCGGCCCGTTCAAGGA
CCTGCTCGACTTCTGCACGCGCGTTGGTTCGGCCAAGCTCAACAGGCGCACGCTGGAAGC
GATGATCAACTGTGGTGCGTTGGACGAGCTCGGCCGCAACCGTGCCTCGCTGATGCTGCA
GCTGCCGGAGGTGATCAAGGCTACCGACCAGATGGCCCGCGAGCGGGCTTCGGGACAGAA
CTCGCTGTTCGGTGGCCCGGACCCGAGCGCGACCACGATCCAGCTGGACCTGCCCGAAGC
CGAGGAGTGGCCGCTGCTGCAGCGCCTGAACGGCGAGCGCGACACGCTGGGCTTCTATCT
CAGTGGCCACCCGTTCGATCCCTGGCGCGACGATGTGCGCGACCTGGTCGGCAACGACCT
GGGTTCGGTGGAGAAGATCTGGAGCGCCAACAGCGGTGGTGGCGGCGGCGGCGAAAAGCG
CTGGCGCCCGGAAGTGCAGACGGTGCTGGCCGGCCAGGTGGTCGGCGTGCGCCGCAAGGG
CGAGAGCCAGATCTTCATCCAGCTTGAGGACGGACGTGGCCGCGTCGAGTGCAGCGCGTT
CTCCGACGCGATGGCCGAGTTCGGCCACCTGATGACCAAGGACCGCATCCTGGTGGTCAA
GGGCGGCCTGCGCGAGGACGAGTTCAACGGCGGCTTCGCGCTGCGCATCCGCCAGTGCTG
GGACTTCGATGAGGTCTGCGCCAACTACGCCACGCGGCTGTCGCTGCGCCTGGACCTGCG
CCAGCAGCGCCCGGTCTGGGAGCGCATCGATGCGCTGCTCGACCGCCATCGCCCGGGACG
GACGCCACTGCGCCTGGACCTGCTGCTGAAGGGGCCGCACGGCGGCGTCGCCGGCATGCT
CGATGTGTCCGGGCAGAGCGCGGTACGCATCGATTCCAAGCTGATGGAGGCGCTGCGCGC
CGACCCGGCCGTGCGCACGCTGAAGGTGCGCTACAGCCCGCCATGGGCCAGCTGAGGCTG
GCTCCCTCGCTGTCCTGTCTCCCCTGTTTCCCCGTTCCAAGTATCAAGGACGATTGCCGA
TGAAGACCCTGCTGTTCCCGTTCGCTGCCGCACTGGCCCTGGCCGCCTGCTCCCCGTCGA
AGATCGAGTTCCAGATCGACAACCCGACCGACACGCCGCTTGCGTTGAGCATCGACGGCC
AGGACCTGCCGGTGGCCGCACAGGGCTCGCGCCCGGTCTCGCTCGCTGTCGGCGAGCATC
GCCTGCATACCGACAAGCTCGGTGATGTGCGCTTCATCGTCTACGTCGACGGTCGTGGCG
GGCTGATCAATCCGACCCTCAGCGAGTACGTGATCGCCCGCGAGATCTACGTCACCGACG
AGAGCAAGGTGAAGAACTTCGGCGTCGGCAACAGCGGTATCCAGCTCGGCGGCGTCGACT
TCGAAGGCCCGTTCGAGAAGCGCCACGACCTGTTCATCGACAAGACCTGGACCTACGGCG
TGCGCGAACCCTTCCCCAAGGAAAAGGTGGTGGCCCACGTTGATTCCAGCGGCGGCCAGA
TCGTGGCCAAGGTGTTCACCGCTCCCGACTTCATCGCTTACGTGGAAGAAGGCATGGGCG
AGCCCGGCGCGTTCAAGCGCGAACAACCAGGTGGCTACGTGGCCCCGGCCTACAGCCTGG
AACCGGCCCCGGCCAGCCTGCCGGCGCTGGTGCCGGCCTTCGAGGCCCACGCCGCGCCCC
TGCGCGAGGTCTACGCGCGCTGGCTGAAGGCCACCACCGCCGATGAACAGAAGGCCCTGC
GCAAGCAGGATTTCGCCGCGCAGATGGCCTTCACCTCGGCCACTGCCACCCTGGGCAGCG
GCCTTGGCCGGGAAGCCAACGAGGCCTACAACGACTTCGTCTCCCAGCGCAGCCAGTTGA
TGGGCCGCAGCGCCCTGGTGGTGCCCTGAGCTGACTGGCGCCCCCTGCCCGGCTGCGCTA
CCGTCGCCTTCCAGACGAAGGCGTACGGGTGGTTTGCACGCATTCGGCTAGAATTCCCCC
CTTCTTTACACGACGGCTTCCGATGAATCCGAACTACCTCGACTTCGAGCAACCCATCGC
CGACCTGGAAGCCAAGATCCAGGAGCTGCGCAACGCCAGTGCCGGGCCGGCGGTCAATGT
CGAGGCGGAAGTGCACGCGCTGCAGGACAAGCTGCGCATGCGCACCGCGCAGATCTTCCG
CAACCTGACCTCGTGGCAGGTGCTGCAGCTGGCCCGCCACCCGTCGCGCCCGTACACCGC
CGACTACCTCCGCGTCATGTTCGATGAGTTCCAGGAGCTGGCCGGTGACCGCGCCTTCGC
CGACGACAAGGCGATCATGGGCGGCCTGGCCCGCATCAATGGCCGCGCGGTAATGGTGAT
CGGCCACCAGAAGGGCCGCGACACCAAGGAAAAGATCAAGCGCAACTTCGGCATGCCCAA
GCCGGAGGGTTACCGCAAGGCACTGCGCCTGATGAAGATGGCCGAGCGCTTCGGCCTGCC
GGTGCTGACCCTGATCGACACCGCCGGCGCCTGGCCGGGCATCGACGCCGAGTCGCGCGG
CCAGTCCGAAGCGATCGCGCGCAACCTGATCGAGATGGCCGAGCTGAAGGTGCCGATCAT
CTGCACCGTGATCGGTGAAGGCGGCTCCGGCGGTGCGTTGGCACTGGGTGTGGGCGACCG
CACCGTGATGCTGGAATACGCGGTGTACTCGACCATCACCCCGGAAGGCTGCGCCTCGAT
CCTGTGGAAGGACGCGGGCAAGGCCAAGGAAGCGGCCGAACAGCTGGGCCTGACCGCGCC
TCGCCTGAAGAGCCTGGGCCTGGTCGACAAGGTCGTGCGCGAGCCGACCGGTGGCGCCCA
CCGCAACCCGACGCAGATGGCCAAGCGCCTGAAGGCCGTGCTGCTGAACGAACTGGACGC
GCTGGACAAGCTGTCCACCGAACAGCTGCTGGAACAGCGCTACACGCGCCTGCGCAGTTA
CGGCACGTACGAAGCGGCCTAAGCCCGGTAGTGCCGGCCGCTGGCCGGCAACACGAGGTG
ATTGCAGAAATGAAAGAGCCGGGCATTTGCCCGGCTCCTTCGTTTGCGCCCTGACAGCAT
CCACGCATGGCGTGGATCTACCGGACGCAGGTGACCCCGCCTCAGAACGGCTTGGCCAGC
ACCAGCCACACGATCGGAATGAACGCCAGCAGCGGGATCTCGTTGATCCAGCGCAGCGCG
CGCGACGACGGCAGTGCCCGGCCCTTGGCCACGCCCTTGAGCAGGCGGCCGGTCCAGCCG
AAGTACACCAGCAGCACCACCACCAGCCCCAGCTTGGCGTGCAGCCAGCCGGCAGCTCCC
GGAGCCACCATGGTCGGGAAATCGGGGATGACCTTGTAGCCCAGCCACAGCACCAGGCCG
AGCAGGAACGCCAGGCCGAACATCGAGTGGCCGAAGCGGTACAGGCGCAGGCCCATCAGC
TGCAGGCGCTCGGTCACCGCCGGCTGGCCCGCGGTCTCGGCCAGGTTCACCAGGATGCGC
GGCAGGTAGAACACCGTGGCCATCCACGCCACCACGAACACGATGTGGAAGGTCTTGACC
CAGTAGTAGCTCTGCATGCGCTCGCTCCGGCGGCTGGCGTAGGTTGGCGGCCATTCTCGC
ATGCCGTGGCGAAGCCGCCGCAGGCACGCCCGCCGCGACACATCGACGCATGGCGCGCCG
CAACACCGTACGATAGGCGCCGTTTTCCCCGATCGCGCACCGCCCCATGGACAAGACCTA
CGACGCCGCCTACTTCCAACGCTGGTACCGCCGTGCCGACATCGGCGGCAGCGCCCGCCT
GGCGCGCAAGGTGGCGTTGGCCGTGGCCAGCGCCGAGTACTACCTGGAGCGGCCGATCCG
CAGCGTGCTGGATATCGGCTGCGGTGAAGGCGCCTGGCGCGCGCCGCTGCTGAAGCTGCG
TCCGAAGGTCGAATATCTCGGCTTCGACAGCAGCGAGTACGCTGTGCGCCGCTACGGCAG
GACCCGCAACCTGCACCTGGCCCGCTTCGGCGACTTCGCCTGGCTGCGGCCCTGCGCCCC
GGTTGACCTGCTGGTGTGTTCGGACGTGATGCACTACGTGCCCGACCGCGAGCTGCGTGC
AGGACTGGCCGGCGTGGCCGAGCTGACCGGCGGCGTGGCCTTCCTGGAGACCTTCGCCGC
CGAGGACGCGTTCGAAGGCGACCACGACGGCTTCCAGGCCCGACCGGCGCGCTGGTACCG
CCGCACGCTGGCCCGCCAGGGCCTGCAGCCGGTAGGGTCGCACTGCTGGCTCGGTCCCGC
CCTGGCGGGCGATGCGGCCGCGCTGGAACGGATGTGAATCCGGATTCATTATTTTCAGCC
GACTTAACCTGCGGGACACCCGGATGGGATATGCTGCGCGGCAACATATGACCATACATA
TTCGGTCGTCATGCTCTATCAACTGCACGAACTGACCCGCAACCTGCTCGCCCCCTGGGT
GCACCAGGCCCAGGCCAACGCCAGGTTCTTCGCCAACCAGGGCCACTGGTGGTCGCAGAT
GCCCGGCGCTGATCGCCTGGCGGCGGTCAATGAACTCTTCCACCGCATCGGCAAGGATTA
CGAGAAGCCCGAGTGGGGCATCAACGAAATCGACGTCGATGGCGAGCGCGTGCCGATCGT
CGTGCACGAGGAAGTGAGCAAGCCGTTCTGCAAGCTGCTGCGCTTCAAGCGCCACAGCAA
TGAAGCCGACCAGCTGCACACCATGCTCAACCAGCCGTTCGTGCTGGTGGTGGCGCCGCT
GTCCGGCCACCACGCCACGCTGCTGCGCGACACCGTGCGCACGCTGCTGCGCGACCACCG
CGTGTACGTCACCGACTGGGTCGACGCGCGCATGGTGCCGGCCAGCGAAGGCGAGTTCGG
GCTGGATGACTACATCGCCTACATCCAGGAGTTCATCCGCCACCTCGGCGTCGAACGCCT
GCACGTGGTGAGCGTGTGCCAGCCGACCGTACCGGTGCTGGCCGCGGTTTCACTGATGGC
CAGCCGTGGTGAACCGACGCCGCGCACGCTGGTGATGATGGGTGGCCCGATCGATGCGCG
CTGCAGCCCGACCGCAGTGAACAACCTGGCCACGCAGAACCCGCTGTCGTGGTTCGAGAA
CAACGTCATCCACACCGTGCCGGCCAGCTATCCGGGTGCCGGCCGTCGCGTGTACCCGGG
CTTCCTGCAGCACGCCGGCTTCCTGTCGATGAACCCGAGCCGCCACTTCAGCTCGCACTG
GGATTTCTACACCGACCTGGTCAAGGGCGACCTGGAAGACGCCGACGCGCACCGTCGTTT
CTACGACGAGTACAACGCGGTGCTGGACATGCCGGCCAGGTACTACCTCGATACCATCCG
CGTGGTGTTCCAGGACTTCCTGCTGCCGCGTGGCGAGTGGGTGGTCAACGGCGAGAAGGT
CGATCCGTCGGCGATCCGCGATACCGCGCTGCTGAGCATCGAAGGCGAGCTGGACGACAT
CGCCGGCCTTGGTCAGACCGAAGCCGCGCAGGCGCTGTGCACCGGCATCACTGCGGACCG
CCGTGAGCATTTCATCGTCGAAGGTGCCGGCCACTACGGCATCTTCAGCGGCCGTCGCTG
GCGCGAGGTGGTGTACCCGAAGGTGCGCGACTTCTTCGCCGCGCATGCCGAAGCCCCGGC
GGCGAAGGCCGCGAAGAAGAAGAGCAACGTCACCCCGTTGCGGCGCAAGGCGGGGTAATG
CCCCGCCCGGGGTCGGATCCCTTTCCAACGGAAAGGGCTCTGACCCCAGCATGATGGGAT
CCGGGGTCAGAGCCCTGTTCTGCGAACAGGGATCCGACCCCTGGCCTGTTACAGCCGCAC
CAGCAGGTTCTTGGCAATCAGCCCATGCAGCTTGCCGATGCCGCGTGCCAGGTGCATCGT
CAGCACCAGCAGCAGTGCGCCCGCCGCAGCAACCGCGATCGCCACCAGCGGCGAGGCCGC
CATCGGCAGCACATTCACGTCGTTGATGTACACGCCGGGGATGTCACCACTGAAGATCGC
CGCGACCGGCGCCCAGATCAGGCTCAGCGACAGCGACAGCAGCGTCACCGCGATGGTGAA
GTAGATCACGCCCAGCGGCAGCATCAGCACGAAGTACAGCAGCGTCAGCCAGGTACGGCC
ATCGGTGAACATGTCGCCGATGCGCTGCAGCCAGGTGCGGCTGCGGTCGGTGTAACGCGG
GCGGCGCGGCATGCGCTCGCCCAGCAGCGCTTCCACCAGCCGTCCTTCCAGCAGCGCCAG
CCCGCGCACCGAGCCGAAGAACAGCACGGTCAGCGGAATGCCGATGATCAGGATCAGCAG
GCCCAGCGACAATGACAGGCCGGTCACCACCCAGGTGAAGAAGAAGATGCCGGTGGCCAG
CGACAGCAGCATGTAGAACAGCGCACCGTAGGTGTGCGGATCGGTGACCACGCCGAAGAA
GCGCGCCAGCAGCGAACGCTGCACCGGCGCCTGCGGCGGTGAGGCTGGCTCGACGCCACT
GGCTTCCGCCGCTGCACGCAGCACCGGCGCGGTATCCGCACGCGGCGTACGCAGCGCGCG
GTTCACCGTCACTTCGGTCTCGCGGTAGATGTCGGCCACTTCATCCGGCGCGCCATAGCT
GCCGGCAACGTCGGCGATCACCTCGGCCTCGCTGCGGCCGGGCTGCGCCGCCAGCTCCGA
GCGCAGGTATTCCTCGGCGTCGTACAGCGCGTCCTGCACCATCGCCGGATCGGCACCTTC
CAGCGCCGCGCGCAGCTGCGCCAGGTACTGCGGGATGGTCGTAGGCAGGGCGCGGCCTGC
CAGGCTCGGGTCGTTCATTGCGGTACCCCCTCCAACACGGAATCGACGGAATCGCGGGTG
GCCTGCCAGGCCTGGCGCCACTGCGCCAGCACCTCGCGGCCACGTTCGTTGATGCGGTAG
TAGCGCCGCGGCGGCCCGCTGCTGGAAGGTTCCACATGGCTTTCCAGCAGGCCGGCGCCC
TCCAGGTTGCGCAGTACCGGGTACAGCGCGCTCTGCTTGCCGCTCAGCACGCCCTCGCCC
ACCCGCTCCAGCTCCTTGGCAATGAGGTAGCCGTACAGCGGCTCCCCGGCCCGGGCCAGC
ACCGCCAGCAGGGCCAGCGACACCGTTCCGGCGCTGAGCTCCTTCTGGAACTTCTTCAGG
TGGACATCGTCCTCGGACATGACCGGCCCTCCACTACGTTGAAGTCCACAGTAGTGCGAA
GTTCGGTATAGCGAATGTGTCGTTAGTCACTCTGCCGGTTGGCGCGGCTGCGCGGCTCGC
GCAGAATCGAAGCCTCGTTCACGTTCCGGGGTTCCCATGCCGCACCGTCGTCGCCTTGCC
CTGACCGCCCTCGCCCTGGCCTGCCTGCTGCCCGCCCTGGCCAGCGCAGCCACGCCCTAC
CGCAGCCCGCAGCAGATCCTGGACGCATCGGCGGCCAGCGACTGGCGTACCCCGGACCCG
GCCAACCTGCTGTACATGGACCTGCCGGCCGGTCGGGTCATCATCGAGCTGGCGCCGCAG
TTCGCCCCGCGCCATGTCGCCAACATCCAGACCTTCGCCCACGAGCACTTCTGGGACGGC
ACCAGCATCTACCGCTCGCAGGACAACTTCGTGGTGCAGTTCGGCGATGCCGACGCCGAT
GACGCAGGCAAGGCCAAGCCGTTCGGCAGCGCCGCGCGCAAGTTGCCGGCCGAGTTCGAG
CGCGCCAGCGCCGGCCTGAAGGTCACCGTGCTGCCGGACCGCGATGGCTGGGCCGCGCAG
ACCGGTTTTGTCGACGGCTTCCCGGTCGGCCAGGACCCGCAGGCCGGCAAGGCCTGGCTG
GCACATTGCTACGGCATGCTGGGCGCGGGCCGCAGCAACGAGGAAGACAGCAGCATCGGT
GCCGAACTGTACGTGGTGACCGGACAGTCGCCGCGCCAGCTGGACCGCAACATCACCCTG
GTCGGTCGCGTGCTGAAGGGCATGGAGCTGCTCAGCGCGACGCCGCGCGGGCCGGCGCCG
ATGGGCTTCTACACCGACCCGACACTGCGCACGCCGATCGTGTCGATCCGCCGCGCCAGC
GACGTGCCGGCAGCCGAGCGCACGCCGATCCAGGTACTGCGTACCGACTCGAAGACCTTC
GCCGATACGGTGGAGGCGCGGCGCAACCGCGTGGATGATTTCTACAAGCGTCCGGCCGGG
CATATCGATCTGTGCAATATTCCGGTGCCGGTTCGCTGATGGTTTCCTGCGCGTGACGCG
TGCTGAAGGTGCTTCACTGTTCATGGGCGTTACTTTTCTTTGTACGCAAAGAAAAGTAAT
CAAAAGAAACGCGCCGCCAGGTCGCGAGCCGCCGTGCTTCGCACGTCGGTCCCCTGCGCT
TCTCGGTGAATCAGGGGACGGTGTGCACAAGGCAGCCGACTAGCAGTCGGCTCTACAGGA
CATCGGCACCTCTTCGCCCCTGATTCCCCTGCGATGCTCGGGTCGCTCAAGGCGGACCCA
GTTCAAAGGCCACAGCTGCATCCAGAAGATCCACGCAATGCGTGGATGCTTTTGCTGTTG
ATCTTGACCTTCCAGTCCGCCTTGAGCGAGCCGAGCACCGCAGGTCTGGCGAGGGCGAAG
AGGCGCGGGTGTCTGAGCGCAGCGAGTTCCCGCGCCGTCCCTCGACGGGCCGAGGAGCGC
AGGGCACCGGTGCGCAGCACCGGCTCGCGGCCTGGCGGCGTGTTTCTTTGGTTACTTTCT
TTGCACGAGCAAAGAAAGTGACACCTCTCCGCAGGCGTGGAAAAGAGCTGCCGGGCAGCG
CCCGGCACTACCAGTGCGTCGGCGCGCTCAGCCCTTCTGACTCACCGCCACGCTGCCCAG
AATCAACACACCCGCAATCAACATCTGCACCGTCACCGCCTCCCCCAGGAACAACCACGC
AAACGCCGCGCCGAACAGCGGAATCAGGTAGGTCACCGTCGACGCCCGCGACGGGCCGAT
ACGACCGATCAGGCGGTAGAACATCAGGAACGCCAGCCCGGTGCAGGCCACGCCCAAGGC
AATCGCCGCGCCCCACGCCTTCAGCGGAATCGCCGCCTGCGGCCAGTGGGTCACCGCCAT
CGGCAGCATCCACAGCGAGGCACACGACAGCGTTGCAGCAGCGGCCGCCGCCGAGGGCAG
GCCGGTCATGTGCCGCTTCACCAGGTTCACGCCCAGGCCGTACAGCAACGAAGCCGCGGC
ACCAGCCAGCACTGCAGTGCCGATGCTCAGGCCCGAGACCTTGGCCGTGGCGAGTACCAC
CACGCCGGCGAAGCCGACCAGCAGCGCGCCCGCACGGCGCATGCCGATCTTCTCGCCGAA
GAACAGGAAGGCGATCAGCGCGGCGAACAGCACGGTCATCGCATTGCAGATGGCGCCGAT
CGCCGCAGGGGCTCGCTCGGCCGCGTAGGCGAACAGCACGAACGGCAGCGCCGAGTTGAT
CAGCCCGATCGGTGCCAGCCACAGCCAGCGCCGCGGTGGGAACTGCGCGCGGGCACGCCA
CAGGAACGGCAGCAGCACCAGCGCGCCCAGCACCAGCCGCACCTCGACCAGCGCGAACGG
ACCGAACGACGGCACCGCCACCCGCATGAACAGGAACGAGCAGCCCCAGATGGCGCCCAG
CAGGGTCAACTCCAGCGGTGTGCGCCAGTCGCGCTCGGCTGCCTGTGGGACCGCATTCAT
GCCTCGCCTCCGTCCATCGTCAATTCCTCGTCAAGGCAGACAGGATCGGGCGCAGACGCC
TGCCGCACAAGCGCGTAGTATCGCTGCCAGCCACAAATATGGTTTGAGGCTCGACATGCA
GCTACGCCCTTCCCTGCTCCCCGCACTGGCCGTGTTCGCGGTCGCCGCGCGCCACCAGAA
CTTCGCCCAGGCCGCGCAGGAGCTGCACCTGACCGCCAGCGCGGTCAGCCACCATGTGCG
CCGGCTGGAAGAAGTGCTGGAAGTACGCCTGTTCCTGCGCCACGCCCGCGGCGTGCGCCT
GACCGCCGAGGGCCGGCAACTGGCCGACGCCGCCAGCGCCGCCTTCACCGATGTCGCGGC
CGTCGCCCATCACCTGCAGCCGGATGCCGACAGCGTGCCGTTGCGGATCACCACGCTGCG
CTCGCTCTCCTACTGCTGGCTGCTGCCACGGCTGCCGCGCTTCACCCAGGCCCATCCGCA
CATCCGCATCGAGCTGCACACCGGCAGCGGCCTGGATCGCTACGACGACAATGGGCCGGA
AGTCGGCATCCGCTACGGTCTGGGCCAGTGGCCGGGCCTGCGTGCGCAGCACCTGATGGA
CGACTACCTGTTCCCGGTGGCCTCGCCGGCGCTGGCCGGGGTCGAAGCACTGGTCGATCC
GGCGCGCATCGCCGACCTGCCGCTGCTGACCGACCTGTCGCCGCAGGGCTGGCGCGACTG
GTTCCGTCATGCCGGCGTGCGCCCGCCCTCGCCGCTGCCGCCGATGCACACCTTCGCCGA
CAGCACCGATGCGATGCGTGCAGCGGTGTACGGCATGGGCGCGGTGCTGGCACGTACCCA
CATCGCGCAGCCCTACCTGCAGCGCTACGAGGTGGTACGCCTGCCCGGCCCGGCGCTGAA
GGCGCGCTATGCGTATCACGTGGTGCATGCCGAAGGACAACCGCCGAGCCCGGCCGCACG
CCTGTTCATCGACTGGTTGCTGGAGCAGGCGCAGGACGAACGCACGCCGATTCCCGCATT
GCCGGACAGCCTGCTCGGACGCCCGGCCACACGCGCCTGACTGCGCCCTCACCCGTTCTT
TGCCCGGCGCTGGCTAGGCTGCAGGCAACTCCACAACGTACCTACGCCATGGCCATGCTG
CGACTGCGCATCACCGGAACCGAAGACGACGCCCGCGCCATCAGCGACCTGCTGCTCGGC
CTGGAGGGCATCGAACATGTCGAGGAAACCGACGACCTGATGCCGCACATGGACGACGAC
GATTCCAGTTCGGCCGGGCTGTCCGATGACATCGGCCCGGGCATCCACGAGCTGGAAGTG
GAAGTCGGCAATGAAAGCACCGCGCAGAAGGTGCGCGACGCGGTGCAGGAACTTGCGCTG
GAGCTGGATGTGTTCGTCGAGTACGAGACCGACGAGGGCTGACGCCGGCTCCCTGCCGGC
ATCAGCCGTCACCTCAGCGGGTGGGCGGCAGCGTGCGACGGCGGCGACGCCACCACGCCC
GCACACCCCAGGCCACGACCAGGGCCAGCACACCCACCGGCAGCAACGCGGCGACGGCGC
GGATCAGGAACGCAATGCTGCCGCTGAGGATGCTGCCCGACTCGCTCAGCGCCTCGCCGA
TCTCGCTGCGGCTGCGCTGGCCCGAGGTGGTGTCGAAGTGGATCGTCACCAGCTGGGTAT
CGATGCGCCGACGCTGCTGTGCGGCATCCTTGTTGGCCTGCTCGACGCCTGCTTCGATCT
CCGACAGCCGCGTGGTGATCGCCATCAGGTCCTCGATCTTCAGGTCCTTGCGGTCCTGGT
AGGACAACAGCCGCGCGTGTTCCTTCTCCAGCCGGGACTTGGTCAGCGCGGTGTCCGCTA
CTTCCTGCGCGAGGTCCTCCGCGCGCGTGTTGCGCGACTGCAGCGTGCCGCCCTCACCGG
CCATCGCGATCAGCGGCTCGGTGCCCTTCGGCGCGATGCGCACCTTCACTTCACCGCTGG
GCTGCTCGCCGCCGCGCTGGTCGACCTGCAACACTGCACAGTCGCCGAACTTCGCGCTCT
GGCAGGCCTGGGCGATCTGCTGGATGCGCGGTGCGATCTGCGCCGCCTCCAGCTGCACCT
GCACGTCATGTTCGTAGGCCAGGAATGCGCCTTCCGGCGAAGCAACAGCGGCATCGGCCG
CGGTCGCGCCCGCCTCTGCAGCGCGCTCACCGTTCTTGGCGCAGGCTGCCAGTGCCAACA
GCAGCACCGGCACTGCCAGCGTGCGCGTCCACGCGCACAGCGGCCTCACAGCGCGGCTCC
GTTGTAGGAGGTCACCGAAAGACCGGCCAGATCGACCTGCGGCACGCAGCGAACGTTCAC
CGCCACCATCGGTGTGCCGGTACGCGGATCGATCGCTTCGCTGTAGGGGGCGATACCGCA
TTGGCGGCAGTGGTGGTGGTCGATATGCGCCTTGTTGAAGTGGTAGGTGGCCACGTCAGC
CGGATCGGTGGCCAGCTGGAACGCCTCGCGCGGGGCGAACCACAGCAGGCTGCCGCGACG
GCGGCACATCGAGCAGTTGCAGTCGATGACGTCGCTGATCGGCGCCTCGGCCTGTACGGT
GAATGCGATCATGCCGCAATGGCAGCTTCCTTGGTATTCCATGTCCTGCGCTCCTTTGGA
GGGTCCTTGAAACCGCCCATGGTAATCCTATGGCACGGGGACAAAGCAGCGACGGGGCCC
TATGCTCAGGGTTTGACCCCGTACAGGAATGCCGATGCGCCCGCATCTTCTTGCCCTCGC
CCTGGTCGCTGCGCTGGCCGGTTGCCAGCCTGCCGACGCCCCGACCAACGCTTCCACCCC
GGCCACCAGCCAGCAGGCCGGTGACGCGGCGGTCGATGCCGCCTTCGCCGATCTGTCCAA
GCGCGCCCTGGACACCTGGATGCAGCTGTCGCCGGTCAGCGCCACCCAGATCGGTGACCA
CCGCTACGACAGCGAACTGGACGACCTGAGCGCCGCCGGCCAGCAGAAGACCGTGGCCGC
CTACAAGGCGCTGCTGGGCGAGCTGGACAAGATCGAGGTGGCCAAGCTGGGCCGCGAGAA
CCAGGTGGACGCGGCGATCCTGCGCAACCAGCTGCAGTCGGAAATCTGGAACGCCGAAGT
GCTCCAGTCCGGCAAGTGGGACCCGCAGCTGTACAACGGCATCGCCGGCAGCGCGATCTA
TGGCCTGATGGCCCGGGAGTTCGCACCGCTGCCGGAACGCCTGAAGTCGGCGACCGCGCG
CATGGAAAAGCTGCCGGCGATCTTCGCCCAGGCACGCGAGAACCTGGATCCGGCCCGCGT
TCCGAAGATCCATGCCGAGACGGTGGCCAAGCAGAACAAGGGCATCCTCAGCATCGTCGA
TACCTTCATCACCCCGCACATCGGCGAACTGCCGCAGGCCGACCAGCAGCGCCTGCAGGC
CGCCATCGACGGCCTGAAGAAGGCCGTGGACGAGCAGCAGACCTGGCTGGACAAGACCCT
GGTGCCGAACGCCAAGGGCGACTTCCGCATTGGTGCGGGAAAGTACGACCAGAAGCTGAA
GTTCGCGCTGAGCTCCTCGCTGTCGCGCCAGGAGATCGGTGAGCGTGCACGCGCCGAACT
CAAGCGCGTGCGCGAGGACATGTACGGCATCGCGCAGACCGTACTGAAGGACAAGCCGGG
TGCGCCGGAGATGCCGGCCCAGCCGACCGACGAGCAGCAGCAGAAGGCGATCGAGGCCGC
ACTGGAACTGGCCTACGCCGACAAGCCGGCGCGCGACAAGGTAGTCGATGATGCCAAGGC
CGCGCTGGAGCAGTCTACCGCGTTCGTGCGCGAGCACGACCTGGTGACCCTGCCCGATGC
GCCGGTGGACATCATCCTGATGCCGGAATTCCAGCGTGGCGTGGCCGTGGCCTACTGCGA
TTCTCCGGGCCCGCTGGACAAGAACCTGAAGACCTTCTACGCCGTGTCGCCGATTCCGGA
CGACTGGAACGAGAAGCAGGTCGACTCGTTCCTGCGTGAATACAACTCGCGCATGATCCA
CCTGCTGAGCATCCATGAAGGCACCCCGGGCCATTACCTGGAAGGCTGGCACTCGGCCAA
GTTCCCCTCCACCCTGCGTGCGGTGCTGCGTTCGGGCCTGTTCGCCGAAGGCTGGGCGGT
CTATACCGAGCGCATGATGCAGGAGCAGGGCTACCTCGACAACGACCCGCTGTTCCACCT
GGTGCAGCTGAAGTTCTACCTGCGCACGATCTCCAACGCGATCCTCGACCAGGGCGTGCA
CGTGGACAACTGGGATCGCGAGAAGGCGATGCACCTGATGACCCACGACGCGTTCCAGCA
GGAAAGCGAAGCGGCCGGCAAGTGGGTGCGCGCGCAGCTGACCTCGGCGCAGCTGCCGAC
CTACTTCGTGGGTGCGCAGGAACACTTCGACACCCGCAAGGCGGTGCAGGAAAAGCTGGG
CGACAAGTTCAACTTGAAGGCGTACCACGACCAGGTACTGTCCTACGGCGCACCGCCGGT
GCGTTTCGCACGCCAGCTGATGCTGGACCAGCCGATCGAGTGATCGAACCGGTGTGAGGT
GAAACGGAGCGGCCCGGGCAAACCCGGGCCGTTCTGTTTGTGCAGCATCGCCACGCCATC
GCCGCATCACATGCCGGCAACATGGCCGGGCGCATCGTTCGCCGGATTCCCCGTTACGCT
GGTTTCCAATGTCTCTCCCCTTGCTTCGCCTCGCCCTGCTGCCCACGCTGCTGGCCAGTG
CGGGTGCCTTCGCTGCCTGCCCCCCGCCGCCGCCCGGCCAGCCGGACATCCGCGCCCTGG
GCTACTACACCGACAAGGCCGGTTCGGTGATCGACCCGGTACTGCACCAGCAGAACAAGG
ACGCCACCGCGCCGCTGGACCGCTATGCCGCCGACGTGGCACGCATGAGCGATGACTACC
TGCGCACCGGTGACCGGGCGGCGGCGCAATGCACACTGGCCTGGCTGGGTGCGTGGGCCG
ACGACGGCGCCATGCTCGGGCAGATGATCCGGGTCAACAACAACCAGTCGTTCTACATGC
GGCAGTGGATGCTCGATGCGGTAGCGATGGCCTACCTGAAGGTGCACGACCAGGCAGATG
CCCGGCAGCGCGCGCGCATCGATCCGTGGTTGCAGAGGCTGGCCCGGGCCAACCTGGTGT
ACTGGAACAATCCGAAACGGCGCCGCAACAACCACTACTACTGGGGCGGTCTGGGCGTGC
TGGCCACCGGACTGGCCACCGACGACGATGCCCTGTGGCAAGCCGGCCACGCCGCCTTCC
AGAAGGGCGTCGATGACATCCAGGACGATGGCAGCCTGCCGCTGGAGATGGCGCGCGGGC
AACGCGCCCTGCACTACCACGACTACGCATTGGCGCCGCTGGTGATGATGGCCGAGCTGG
CACGGCTGCGCGGCCAGGACTGGTACGCCAGCAGGGATCGCGCCATTGACCGCCTTGCCC
GCCGCGTCATCGAAGGCAGCAAGGACCCTGCATGGTTCAACGAACACACCGGCGTTGCAC
AGCTGCCCCTGCAGGCCAGCGGCTGGGTCGAGTTCTACCGCTTGCGCTCACCCGATGGCG
GCCTGTTCGATGCCGCGCATGCACGCGGACCGTTCCGTTCCCCACGGCTGGGCGGCGACC
TTACGTTGATGGCTGCGCAGGGCATCGTGCGCACGCCGCTGCGATAGCCCCCTGTTTCAG
CGACGGGCCCGCTGTAGCAGCTGCTGGAACTGCGCACGGCTGCAGCCCTGCCGGTCACAG
CCCGGCAAGGGCAGTGCGACGCGTCCCGGCGGCTGCGCCTCGGTCAGCGGCACGGCATCG
CGCAGCTGCGCGGTGGTCGGATAGACGTAGGCCAGGCGGAAACGCTCGCCACCGCCCTGG
CGGTCACGCCAACGCTCGAACTGCAGCAGGCCACCGATCGGCGTCTTCTCGAACTGGCCT
GGCAGGCTGTAGTCACCGATTCCTATCGCCGCCAGCACCGAACCGATATTGGAATCATGG
CCGACCAGCAGGATCACCTTCGGCGACGCCGGATCACCGAACGACGCTTCCACGCGCGCC
AACAGCGGAGCGGCCACGTCACGCGCCACCGCGGGTGTTCCGAACAGGATGTCCTGGTAG
CGGTTGCGGATCTGCGCCAACGCCAGCCATTGGCCTTCCGTGTTCAAGCGGCCCCAACCT
TCGCGCGGAACGCCACTTCCCTGGTAATGCTCCATCAGCAGGGCATCGACCAGACCGCTG
GCCAGTGCCAGTGAACCCGAAGCGCGTGGCTCCTTGCCCGGCTCCGCATTGAAGGTCGTG
TCGCCCAGCACCAGATGACAGTCGCTGCGCCCCGCACAGGCCGCCGACTGCGGGTAGAGG
GTGATCCCCTCCACCACGGACAGTGCGGGTGCCAGATCCGATGCTGTCAGCGCCTGCTGC
ATTGCCGCCAGCGCGCGCTTGCGGAATGCCGCGTCATCGTTGTGGATCACCGGGTCGAAC
AGCGGATCCATCGTCCCCAGCGCCATGCGCTGTTCGACCGCAACATGGCAGCCCGGAAAC
GCACCGGCAATGAAGAACTGCGCGGTGGCCTGGGTACGCTGCAGGCTGTTGGCATGGGCG
TGGAAGTCAGCCGGCTGCGGGCAACCCGACGCCGGCAACAATTGCGCCTGGCGCAGCCAC
TGGCCGATGTAGCGCCCCATGTAGACTTCCAGCACGCCGCCCTTGGTGGTCAGCTCGCCG
GGGCCTACGTCCCAGCGTGGCCAGCGCTCCGGCGTGGCATGGGCAAGGGCGCCCGACGCC
ACCACCGGCGCGCGCAGGTTGTGGCGGCTGAGCAGGACGACCTGCTCGAGCTGGTCGCCT
TGCACCGGTGTCGTCGCCGCGGCTGCGGCCGTGGTGGCCAGAATGAGTGCCAGCAACAAG
GAGCGTACGGGTCGGATCATGCAGGTCTCCGGAAACACGTTGGGGTCAGAGCCCTTTCCT
GCGGAAAGGGATCCGACCCCAAGGCATACGTGGCCAGGGTCGGATCCTGCTCGCAGAGAA
GGCTCCGACCCCGAAAGCAATCATTGATCGGCGGCCACAAAACCACCGGTCTGTCGCGCC
CACAAGCGCGCGTACAGGCCACCGGCGGCGATCAGTTCGGCGTGGCTGCCGGTCTCGACG
ATGCGGCCCTGGTCCATCACCACCAGCCGGTCCATGCGTGCGATGGTCGACAGCCGGTGC
GCGATCGCGATCACCGTCTTGCCGCCCATCAGCTCATCCAGGCTGTCCTGGATCGCCGCT
TCCACTTCCGAGTCCAGCGCCGAGGTCGCTTCGTCCAGCACCAGGATCGGGGCATCCTTC
AGCAGCACGCGGGCAATGGCGATGCGCTGGCGCTGGCCACCTGACAGCTTCACGCCACGC
TCGCCGACATGTGCGTCGTAACCACGACGCCCCTGCCCATCCACCAGCGTGTCGATGAAG
GCTTCGGCACGCGCCTTGGCCACCGCAGCGCGCAACTGCTCATCGGTCGCGTCCGGACGG
CCGTACAGCAGGTTGTCGCGGATCGAGCGATGCAGCAGCGAGGTGTCCTGGGTGACCACG
CCGATCTGCTGGCGCAGGCTTTCCTGAGTGACGTAGGCAATGTCCTGGTCGTCGATCAGG
ATGCGGCCGCTTTCCAGGTCGTACAGGCGCAGCAGCACGTTGACCAGGGTCGACTTGCCG
GCACCGGAAGGACCCACCAGGCCGATCTTCTCGCCCGGCTTCACCACCAGGTCCAGGCCT
GCGATCACGCCGCCCTTCTTGCCGTAGTGGAAGTGGATGTCCTGGAAGTGCACGCCACCG
CGGGTCACCTGCAACGGCACCGCGTCCTCGCGGTCCTGCACGGTCAGCGGCTGGGCGATG
GTGGTGATGCCGTCCTGCACCGTACCGATGTCCTCGAAGATGCCATTGATGGTCCACATG
ATCCAGCCGGACATGTTGTGGATGCGGATCACCAGGCCGGTCGCCAACGTGATCGCACCG
ACGGTGATGTGGCCGCCATTCCACAACCACAGCGCGAGCCCGCAGGTACCGGCAATCAGG
AAACCGTTGACGATGGCGATGGTCAGGTCCATGCCGGTGGTCACCCGGGTCTGCGCGCGG
TGCTTGACCGCCAGTTCCTGGATCGATTCGGCCACATAGGCCTGCTCGCGCCCGCCATGG
GCGAACAGCTTCAACGTGGGAATGTTGGTGTAGCCATCGACGATGCGGCCCATCGCCTTG
GAACGCGCTTCGGACGCAATCCAGGCCCGTTCCTTCGCGCGCGGCACGAAGTAGACCATG
ATCACCGCATAGGCCAGCAGCCACAGGACCAGCGGCACCATCAGCCGCCAGTCCGCCTGC
GCGAACAGGTACAGCGCGGTGCCGGTGTAGACCACAATGTACCAGAGCGAGTCGACCATC
TGCACCGCCGACTCGCGCAGCGAGGTACCGGTCTGCATCACCCGGTTGGCGACGCTGCCG
GCGAAGTCATTCTGGAAGAAGCTCAGGCTCTGCCGCACCACGTAGTTGTGCATCAGCCAG
CGCGAGCGGTTGCTCAGGCCGGGCACGATCGCCTGGTTGACCAGCAGGTTGTGCAGGCCG
ACCAGGATCGGCCGCGCGATGACCGTGATGAACAGCATCCAGCCCAGTTCATTGGCATGG
CGCTTGAAGAAATCGGCCCCCGGTTGCTCGGCGACCATGTCGACGATGCGGCCCAGGTAA
TCGAACATCGCCACTTCCACCAGCGCCAGCAGCAGGCCGGCGATCAGGGTCGCCAGCAGC
ACCGGCCACACCGGGCGCAGGTAGTGCAGGTAGAACGGCAGCACCTTGCGCGGTGGCATG
CGCCCATCCACGGGCGGGAACACCGGGATCAGGGATTCAAACCAACGGAACATCGCACTC
CCTCGCCTCTTGCAAGCGGCGAAGTATCCCACGCCGGATGTGTACGCCAGCCGATGATCG
CCGCCGCTCCGGTAGTGCCGGCCGCTGGCCGGCACCCTTGCGGCATTTCGGAAGATCATG
AGGTTGCCGGCCAGCGGCCGGCACTACCTTCATTCGTTGACCGGGGTGAACAGCAGGTCC
TGGAAATCGAAGCTGAAATCGGTCAGGTCGGAGATCGACTGCATGCGCACCTCGCGCACC
TTGCCGTCCGGGTCCAGGCTGAAGTTCACGAACGCATCGGCGTTGAGCGAGCGGTCATCC
CAGCGCACGATGAAGGTGTCGTGCTGCCAGTGCTCCAGGCGGCCGCTCAGCTGCGCGGTC
TTCATGAAGCGCAGGCGCAGGCCCTTGCCCGCGGCACTGACCTGCATGTCGCCATACCAG
CGGTCGCGGAACGTACCGATGTAGCCGGCCAGCGGCAGCGACGGCCTGCTGCCCTTGTCG
CGCGCGCTCTGATGCTTGGCCCAGGCCTCGTCGGCCTTGTCCTGGCCCTTGGCCACGGCC
TTGGCATAGGCGTCCACCCAGTCGTGCTTGTCGCCGCCCAGATAGGCATCAAGCACGCTC
AGGGTGATCGCGTTGAACGCCGCGCCCACTTCCTGGTTGGTCAGCACCACCACGCCCAGC
TTCTCGCCCGGCACCAGGGTCAAGCGCGAGACCATGCCCGGCCAGCCACCGGTGTGCCAG
ACCAGTTTCCGGCCGCGATAGTCACTCAGGCTCCAGCCTTCGCCATAGCCGGCAAAGTTG
GCCCGTGCCGGTGCCAGCTCCGGCACGCTCGGCGCCGGGATCGACTGCGGGGTGATCATC
CGCCACATCTGCTGCTGGCTCTTTTCGCTGAACAGCGCAGTGCCGTCGGCCAGCTTGCCT
TCGGCCAGCTGCACCTGCATCCAGCGCGCCATGTCGTGCGCACTGGAATAAATGCCACCG
GCGCCGGCATTGTTCGACCAGGTCAGCGGTGCGACGGTGCGCAGGTCCTTGAAATCGTAC
TTGGCGTGGCCGACCGCCGCCGTGTCACCCGGCTTCAGGTGGTCGGCGTTGTAGCGCGTG
CCGGCCATGCCCACCTTGTCGAAGATGCGGGTCTGCAGGAACTGCTGGTAGCTCACGCCC
GAGACGTGCTCGATCACCTGCTGGGCGACCGCGTACAGGATGTTGTCGTAGGCATAGCTT
TCGCGGAAGCCGCCCTTCAGCGGCACCTTGCCCAGCCGCTGCACCACTTCGGCGTTGCTG
TAGGACGTGGTTGGCCAGAACAGCAGGTCACCGGCGCCCAGGCTCAGGCCGCTGCGATGC
GACAGCAGGTCGCGGATCGTCATCTGCCCGGTCACGAACGGGTCGGACATGCGGAACGAC
GGCAGGTGGTCGATCACCTTGTCGTCCATCTTCAACTTGCCCTCTTCCGCCAGCAGGTTC
AGCGAGGTGGCCGTGAACGCCTTGGTGTTGGACGCAATGGCAAACAGCGTATCGGCCTGC
ACCGGTTCCGGCTTGCCCTGCTCGCGCACGCCCCAGCCGCGCTCCAGCACCACCTCGCCA
TCCTTGACCACCGCTACGGCAATGCCGGGCACGTCGAACTGCGCGCGCACGCGCTCGACG
GTCGCATCCAGGTCCTGCAGCGGCGGCGGGGTCGCCGCGCTCGCCATGGTCGTGCACGCC
AGCAGCACGGCTCCTCCGATCCAGGGTTTCATCCAGCACGATCTCCGAACAGGGGTGGCG
GCCATGTGCAGGCCGTCACCGGGGTTTCGCGGGATGGTAACGTCCGGCGGCGCATCCTGC
CCTGTGCCATAGGAGGGGTGTCATGGGCGAGAACGGCCAACCCAGCAGCGGCTCCACGAT
CATTCCGTGCCTGCGCTATCGCGACGCGCAGGCCGCCATCGACTGGCTGCAGCGCGCCTT
CGGCTTCCATGCCCAGGCCGTCTACGCCGATGGCGATACGGTCTTCCATGCGCAGCTCAC
CTTCGGCAGCGGCATGATCATGCTGGGCTCGGCCAGCAACCAGAGTGCGTGGAGCAAACA
CGCTGCCCTGCCTGACGAGGTCGGCGGACGCCAGACCCAGAGCGCCTGCGTGATCGTCAC
CGATGCCGATGCGCACTACGCGCGGGCCAAGGCCGCCGGTGCCCGCATCGTCATCGACAT
CGCCGACCAGGACTATGGCGGACGCGGCTACGCCTGCGCCGACCCGGAAGGCTACCTGTG
GTGGTTCGGCAGCTACGACCCATGGCGCACGGACCACGGCCAGTGACCACGGCCGGCCGG
CAGGCAGAGATCCGCTGCGGCATCGGCGGCTGGGTGTTTCCCGGATGGCGCGGCGGTGTG
TTCTATCCAGCAGGCCTGCCGCAGCGGGAGGAACTGGCCCACGCCAGCCGCACCCTGCGC
TGCATCGAGATCAACGGCACGTTCTACCGCACGCCAACTGCGGCCCAGTGCGCGCAATGG
GCTGCGCAGACACCCGACGGTTTCCGCTTCTCGATGAAGGCGCCGCGCTACCTGGTGCAG
CGACGCGACCTGTCCAGCACCGTGGAAGCGGCCACACCGTTCCTGCAGGCGGCACTGGCG
CTCGGTGACCGGCTCGGCCCATTGCTGTGGCAGTTCGATCCGCGCCACCCGGCCGACGCC
GATGCACTGGAGGCGCTGATGGCACAGCTGCCTAAGCAGCTGGACGGGGTGCCGCTGCAG
CATGCGCTGGAGGTCCGCAACGCCGAGGCACATGGCCCGGCACTGGTCGACGCCGCCCGC
CGCCATGGCGTGGCGCTGGTGATCGAGGACAGCGACGAGGCGCCATTGCACGGTGATGTC
AGTGCCGGCTTCGTCTATGCGCGGATCAAGCGCAGCCAGGCCCGCTTGAACGAGGGCCTG
CCGGCGCCCGTGCAGCAACGCTGGGCCGAACGCGCACGCCGCTGGTCACGCGGTGAACCA
GTGGATGACCTGCCCTGCCTGGCCGGGCCCGCTGCGGAGGCCCCGCGCGAGGTCTACCTG
CTGTGCATCGGCGCAGGCAAAGCGCGCAACCCGGCGGCAGCGATGGCCCTGCAGCGCCTC
ATCGACAGCGCCAGCGGTCCAGCCCCCACAGCAGGGTCCACCCCACCACGAACACGCTCG
CAACGCGCAGCACGTTGAGCAGGAACGCCGCCAGCCCCAGGCGTTGCAGTTCGAGGAACG
GATACGGCGCCTGTCCTGTCACTTCGGCCACCAGCATCGCCCAGCCCAGGTACACCAGCG
GTACCAGCAGCACCCCGCCCAGTGCGCGCCAGCGCAGCGCGCCATGCGGCAGCAGCCACC
ACCACCCCAGCAGGTACAGCGCCGGCACAGCGTAGTGCAGGCCGGCATCGCCCCACCATT
GCAGCCCGGTGGGTTGCCACAGCCCCTGCAACGCCAGCACGTAGATGCACGCGGTCACCC
CGATGCACAACGCGATCACCGCGGCGACAGTCGCGTTCAGCACACCCGCACGGATCAGCC
GGACGCATCCCAGGCACACCGCCAGGTTGCTGAGAATCGTGAAGTAACCAACGAAGCGCA
GCGTCGCCATGCCGACCCCGGCAGCCGCCCCGGGGCCATGCAGCAGCAACAGGTATTGCA
GCAGCAACGAGGTGGCCGCCATCAGTGCAGTCAGCGCTGCCCATGCACGCTGGGCGGAAC
GGTTGGCAGCCATTGCGGGGTTCCCCTGGGGAGTTTCCGCGAGCATGCCACAGGCATCGC
CGGCGGCCGTGCGATTGCCGCACAATAGGCGGATGAGCACACCCGACACCCGCAAAGCGT
TGTGGCAGATTCACTTCTGTGTCCTGCTGTGGGGCGTCACCGCCATCCTCGGCAAGCTGA
TCACCCTGCCCGCACTGCCGCTGGTGTGGTGGCGCATGCTGCTGGTGACGGCGATGCTGG
CGCTGCTGCCGCGGGTCTGGCGTGGACTGCGTACGCTGCCAGTGCGGCTGGTGGCCGGTT
ATGCCGGCATCGGCGCCCTGGTCGCCCTGCACTGGCTGACGTTCTACGGCGCGGTAAAGC
TGGCCAATGCGTCGGTGGCCGCCACCTGCATCGCGCTGGCGCCGGTGTTCACCTCGATCA
TCGAACCGTGGGTGGCCAAGCGGCCATTCCAGCTGCGTGAACTGGCGTTCGGCCTGGCGG
TGCTGCCGGGTGTCGCGCTGGTGGTCGGTGGCGTGCCCGACGGCATGCGCCTGGGTGTGC
TGATCGGCGCGATCTCGGCGCTGCTGGTGGCAGTGTTCGGCTCGCTCAACAAGCGCATGG
TCAGCCACGCCGATCCGCTCACGGTCACCGCGCTGGAGCTGGGTGCGGGCACCCTCACCC
TGACCCTGCTGGCGCCGCTGATGCCCTACCTGCTGCCTGCGCTGGCCAGCCCGTTGTGGG
TGGTCCCGGACCTGCACGACGGCATCCTGCTGCTGGTGCTGGCCGGGTTCTGCACGCTGC
TGCCGTTTGCCCTGGCCCTGGTCGCACTGCGCCACCTGAGCGCCTACACGGTGCAGCTGG
TGACCAACCTGGAGCCGGTCTATGCGGTGGTGCTGGCGGTGGTGCTGCTGCGCGAGCAGC
ACGAAGTCACCCCGTGGTTCTACCTCGGCGTGGCGATCATCGTAGGCGCCGTGTTCCTGC
ATCCGCTGCTGAACCGCCGCAAGCCGGTGCAGCATCCGGAGATTCTTGGCACGGCCGAGG
CGCGCAACATCGCCGATTGAGTGCATCCACGCATGACGTGGATGCCCGTATCAACGCTGC
GGCCAGTGCCATGCAGGTGCATCCAGCAGGCCCTGCCCGCTCAACAGCGTGCGGCCCTGT
TCCTTGTACAGATGCAGCGAATGGCACCCTGGCGCCTGTTCCAGCGCCGCGATCAGCCGG
CTGGCGTGCGACACCACCCATACCTGGCTGCGCGCACTGGCTGCGATGATCAGCCGCGCC
AGCGCCGGCAGCAGGTCCGGATGCAGGCTGGTCTCCGGCTCGTTGAGCACCAGCAGCGGC
GGTGGACGCGGCGTGTGCAGCGCAGCGGCCAGCAGCAGGAAGCGCAGCGTGCCGTCGGAC
AGTTCGGCCATCGACAAGGGCCGCAGCAGCCCAGGCTGGTGGAAACGCAGCGCCAAGCGT
CCATCCAGCTCCTCGAAGCCGACCGTGGCGCCCGGGAACGCATCGTCGACGCTGCGTGCC
AACGCCACCGGGTCACCGATCTCGAGGATGGTGACCCAGGCCGCCGCCAGATCCCGGCCG
TCGTGATGCAGCACCGGCGTGCGCGTGGCCATCGCCGGTTGCCGCGCCGGGGCATCGGCA
TCACTGCGGAAATGATCGTAGAAGCGCCAACGCCGGATGTACTCGCGCAGGGCGATGGTT
TCCGGCAGGCGCTGCGGATCGCCGACCTGGGTGAACAGGCTGTCGAACAGCGACAACCGG
TCATCCACCAGATCCCAGCCGCGCGCATGGCGTTGCCGCACCATCGCTCCACGACGGTCG
ACCAGCAGGTTGGCGCTGCGCAGGAACGGGCCGGCCCAGATCGCCTCGGCCTTGATCTGC
GGGTCCAGTGCGAAGGCCGATCGACTGGGCGGCGGGTAGCCCAGATCGATGGCGTAGCCG
AATTCGTCAGTGGCGAAGCCCAGCTTCAATCCCACCGATTCCTGGCGTGGGCCGCCCTGC
AGGGGGATTTCGCCGGCAGCAACCCGACGGTCCATCTTTTCCGGACCCGCCCACAGCGCC
GAGCCCAGCCCGCCTTCGCGGGCCAGCACCGCCGCGACGCCGCCCTGCGCGGTCTCGGCC
AGCAGGCGCAGGGCACGGTACAGGCTGGACTTGCCACTGCCGTTGTCACCGGTCACCACG
TTCAACTGCTGCAACGGCAGTACGAGCCCGTGCAGCGAGCGATAGTGGGCGATGGCCAGG
GTCTGCAGCATGGTCGGCGTCCGTGGGAACAGGAGCGGCATTTTCGCCGGGCGCAATCGC
ACAGGCCGCGACACGGCGTGATCCAATCGGCAAAAGCATCCACGCATGGCGTGGATCTAC
TGCATGCAGGGCTTCAGCCCGCCCGTTCCACCCGGTTGCGGCCATTGCCCTTGGCCCGGT
ACAGCGCCTTGTCGGCACGTGCCAGCGTGTCATCCACGCTTTCACCGGGCTGGTGCTGGG
CCACACCAATACTGATCGTGACCGGGAATCCCAGCGGCAGATCAGCCACGGCCAGGCGCA
GGCACTCGCACTGCAGTTCGGCGGTGCGCAGGTCGGTAGCCGGCATCACCGCCACGAATT
CCTCGCCGCCATAGCGCGCGGCCATGCCGCGACCGGCGAAATGCGAACGCAGCAGCACGC
CCAGTTCGGCCAGCACGCGGTCACCGGTGGCGTGACCCTGGAAATCATTGATGTGCTTGA
AATGGTCGATGTCCAGCAGCGCGACGCAGGCCACCCCGGGCTGGTCTCCGTTCACCGCCA
CCGCCTCTTCCAGCGCTGCCGCCATCGCACGGCGGTTCGGCAGGCCGGTCAACGCGTCGG
TGCGGCTCTGTTCGGCCAGGTCGGCATTCTGCGCGAGCAGTACGTCCTGGTACTCAGACA
GCAGTCGCTCGTAGTCATCGCGCTCCAGCATGTGTTTCTGGATGTCGAGCGCGAAGCGGC
GCAGTTCCATCACCAGCATCACCTGCCGCGACAGCGCCGCCAGCGCTTCGGCCTTGTCGC
TGGCCAGGTGCTGTGGCTGCGCATCGAATACGCACAGCGTGCCCAGCGGCAGGCCATCGG
AGCTGATCAGCGGCGCGCCCGCATAGAAGCGGATGTGCGGATCGCCCACCACCACCGGAT
TGTCGTGGAAGCGGATGTCCTGCAGCGCGTCCTCGACCACCATGACCTGCTGCGGTTGCA
GGATCGCGTGGCCGCACATCGATTCGCTGCGCAGGTTTTCTGCCGCATCGATGCCCTGGA
TCGACTTGAACCATTGCCGCTCGACGTCGATCAGGGTCACCGCCGCCATCGAGGTGCCGC
AGACCGCCTTGGCGATCACCACCAGGTCGTCGAAGGATTTTTCACGCTCCGAATCGAGAA
TACGGTAGCGGTACAGCGCCTCAAGCCGAAGGGCTTCATTGGCAGGCTTGTCGGGCTTGA
TCATGCAGCGTCACGTTCCGGCAGGTCACCGCGAAGTCTAGCTGATGTAGAGCCGAGCCC
ATGCTCGGCTGCACCCGGACAAAAGAGCAGCCGAGCATGGGCTCGGCTCTACAGAAGCCG
TTTACCAGTCCAGCTGCCTCGGCAGCAGGCCCTGCAGCTCCTGATCGGTCAGGTTGCGCC
ACTGGCCCGGCTTCAGCGCACCGATCTTGATGTTGTCGATGCGCACGCGACGCAACTGGG
TCACCCGATAGCCGAACTCGGCCGCCATCAGGCGGATCTGTCGGTTCAGGCCCTGCTGCA
GGGTGATGCGGAAACCGAACTTGGCGATGCGCGAGGTCTTGCACGGCAGCGTCATCTGGT
CGTGGATGCGAACGCCACGGGCCATGCCACGCAGGAACTCGTCGGTGACCGGCTTGTTCA
CCGCCACCAGGTACTCCTTCTGGTGGCCGTTCTCGGCGCGCAGGATCTGGTTGACGATGT
CGCCGTTGCTGGTCATCAGGATCAGGCCTTCGGACTCCTTGTCCAGGCGGCCGATCGGGA
AGATGCGCTGTTCATGGCCGACGAAGTCGACGATGTTGCCCTTGACCGAGGTCTCGGTCG
TGCAGGTGACGCCGACCGGCTTGTTCAGCGCGATGTAGACATGGCGGCGGGCACCGGGCT
TGCGGGCCACGCGCGCGCGCAGCGGCTGGCCGTCGACCAGCACCTGGTCTTCCTCGCCCA
CCACCGCGCCGGTGCCGGCCGGATGGCCGTTGACGGTGACCCGGCGGGCGGCGATCAGGC
GATCGGCCTCGCGGCGGGAGCAGAAGCCGGTGTCGGCGATATGTTTGTTGAGTCGGGTGG
TCATCGCCCTATTATCCGGCATCCCCGCCCGCTGCGCTTCATGCCGGGGGCGGCGGATCG
AGTTCTTCGCCGTCGAATACCCGGTTGCGGCCGGCACGCTTGGCCACGTACATGGCGTGG
TCGGCCCGGCGCAGCAGCGCGGCGAGATCGTCCTCGCCCGGCCGCCACTGCGCCAGGCCG
ATGCTGGCGGTGACCTCCAGACCGGGCACCTGCAGCGCCCGGGCCGCCTCGCTGAGGTGC
TGGCGCAGGCGATCCAGACGCGCCGATGCCGCCTCGCGCGGCATGCCCGGCATCAGCAGC
AGGAACTCTTCGCCACCCATCCGCACCACCTGGTCCTGGCTGCGGACCGCGGCACGCAAT
GCACGTGCCACCGCCACCAGTACCTGGTCACCCACGGCGTGGCCATGGCGGTCATTGATG
TCCTTGAACAGGTCGATATCGAGGAAACCGATCACCAGCGGGCCGCGCTCGCGATCGACC
CGTTCCAGGTGCCGTGCCAGCTGCTGCAGCCCGGCACGGCGGTTGGGCAGCCCGGTCAGG
CCATCGGTCTCGGCCAGCTGGCGAAGTTCATCGCGCTGCTGGCGCAGGCGGCCCAGCCGC
TGGTTCAGCGCATAGGCAGCCATCATCAGCAGCCAGGTCACCGACAGTTGCAGTGCCTCC
ACGCGGTACTCCAGCAACCACGCAGCGCGGCAGGCGTCGGCCAGGATCAACACCAGCATC
GGTGCCAGCGCCGCCAACCCCGCCTGCGCCCAGCGGTCGCCGCGCAGCCATGCCCACACC
CCGGCCATCAATGCCAGGCCGCAGCCCAGCAGGTAGGACACCTGCAGGCCCTGCGCCACC
CAGGCCAGGCTGTCCCGCTGCAGCCAGGGCACCCACGCGGCCAGCGCCAGCAATCCCCAC
AGCGCCAGCAGCTGCACCGGGCGCGATCGCGGCAGCAGGCGGTCGCCGCCGTTCAGTCGC
CACAACGCGGGCAGCACCAGCGCCTGGGATGCAGCGGTCAACGACAGCAGCCACCACGCG
CTGCGCTCACCCACCGGCAGCCATGGCTCGGGGTAGCCGCTCAGCCCTCCGAGAATGGCC
TGCCACAGCACCAGCACGGTGGTACCGGCGATGTAGACCAGGAAACTGCGGTCGCGGGTG
GTAAGGAAGGCCATCAGGGCCGACAACGCCAGTGCGATTGCCACGGCAATGCAGGCCGCG
CGCACCAGCAGGCGGGCGGTATCGTTCTGCTGCACGGGACTGGGCGCGCCCAGCCGCAGG
GTCGGTACCCAGCGCGCCTTCAGCGGCGTCTGCCATGACACCAGGAACGGTTCATGGCTG
CCCGCCGGCGGCACCGCGACCAGGCCGATGCCTGCGCGGAACCGGGAATCACGGGTACGG
GCATCGTGCATGTTGCCGCAGATTTCGCGATCCCCATGCTGCACGCGGACTTCGCCCGCG
AACACATTGAACACGTCCAGTGCCTGCGGCTGGCCCGACCAGCCGCCCGCTGGCGCGGAC
ACCTGCACGTGTTGCCGTGGCCCCGCCAGCATCTCCGGCGTGCATGCGCGATGCGGGGTG
GGTTCATCGGTCGCCGCACCGACCAGCAGGTAGTCACGCCCGGCTTCGGCTACGGCCGCC
GACAGCGGCCACGGCATTGCCAACCACACCAGCAGCACGACCAGCACCGCTCCCGTTCCG
TACTGCCCCTGCCTGCCGCCCACGCCACGTCCTGTTCCTGCTTACGCCCGCGCCCACTGC
GCGTCGCCCCTGCCGGGCATTATCGCAGCCGCGGCTGCAGCCCACGTGTAGACCAAAGTC
GCCGACGGGCGTTCAGCCAGCGGCGGGCGGACCTTTCACCGCCACCAGGCGCACCGGCCG
CAGGTCGGCCAGGGTCATCCGCTCCAGCGGTTGCGGCCGCTCGACCGCATATCCCTGCAG
GCCCTGCACCCCAAGCCGGGTCAGCGCGGCGGCGACGTCGGCAGTCTCCACCCATTCGGC
CACCACCTCCATCTGCAGCTCGCGCCCCAGTTCACTGATCGCGCGCACGGTGGCATGGCT
GACCGGATCGGTATCCATGTCGCGCACGAAGGCCCCGTCGATTTTCAGGATGTCGGCCGG
CAGCTGGCGCAGGTAGCCGAACGAGGACAGCCCGGAACCGAAATCGTCCAGCGCCATCCG
GCAGCCACGCGCCTTCACTGCATCGATGAAGGCACGCGCCTGGCTGAGGTTGCTGATCGC
AGCGGTCTCGGTGATCTCGAAGCACAGCTTGGAGGCCAGCGCGCGGTTGCGCTCCAGCAG
GTCGCAGACGAAGGCGAGGAAGCCGGGCTCGGCGATCGACTGCGCCGAAACGTTGACATT
GCACAGGCCCAGCTGCCGCACGTGTGCCGGGCACACCTGCAGGTGCCGGAACAGCAGGCC
AAGCACGTGCCGGTCCAGCGCCACGGCCATGCCATAGCGCTCCACCGCCGGCATGAACTG
GCCCGGCAGGTGCAGGCTGCCATCGCTGCCACGCATGCGCACCAGTACCTCGTAGTGCAG
GTAGGAGGGATCGCCGACGCGGGCGATGCGCTGCGCATACAACACCATGCGGTTTTCGGC
CATGGCCAGGCTGACGCCCTGCAGCCGCTCGGCTTCCTGGCGCCGTTCCTCCAGCGCCAT
GCGGTTCTCGTTGAAGCAGTGCACGCGGTTGCGGCCGGCCTGCTTGGCCGCATAGCACGC
GCTGTCGGCGGCGCTCATCAGCCAGTTCACATCCGGCGCATCGGCGCTGACCTCGACCAC
GCCGATGCTGCAGCTCAGCTGCGGGCTGCCTTCGCTGACCGGGAACGTCGCCTGCCCCAG
GTTGCGGATTACCCGCTGCAGCACGCGCTTGGCCTCGTCCTGCCCGGCATGGGCCAGGAA
CACGGCGAACTCGTCCGCGCCCAGCCGGCCCACCCAGTCGCCATCGCGCACCGCCGCCAC
CAGGTAGTCGGCGAAGCTGCGCAGCATCTGGTCGCCAGCGGCGTGACCGAAGCTGTCGTT
GACCAGCTTGAAATGGTCCAGGTTGATGTAGCACAGCGCGTGCGTGCCACCTTCGCTGCG
CACCTGCAGCAGCGCGCGTTCCAGCAGCCGTTCGATCTCGCGGCGATTGATCAGGCCGGT
CAGCGGGTCGTGGCTGGCGTGGTGCTCGATCTCGCGCGCCAGTGCATGGTTCTGGCTGAC
GTCTTCGATGATGGCGAACACCGACAGGCCACCGCCGGTGCTGCGCACGCCGGTGCCGCT
CCAGCGGCCCCAGACAAGGCTGCCATCGCGACGGCGGAAGCGCAGTTCGCTCGGGCGCAG
CTGGCGGTCCCAATCGATGCGGCCCACCCCATCGATGACCAGCTCGCCGTCCATCAGCAG
GTCGCCCAGCGACAGCTGCAGCAGCATGTCACGACGATGGTCGAGGATATCGGCCATCGC
CTGGTTGGCCTCGATCACCTTGCCTTCGGCATCGAGCTTGAGCATGCCGACGTTGGCCTG
GTAGAACGCCGCGCGGAAACGGCTCTCGTGTTCGGTCAGGTCCTTGCCGACGCGGCGCGC
CAGGGCGACCGCCATCAGGCTGATCGCCAGCACCGACAGGCCCGCCACCATCAACGTGGC
CAGCCTCACCAGCGTCGCCATCCGCAGCAGCGCCTGCGAGAACGCCTGGCTCTGCACCTT
CATCCGCTGGTCCAGGTCACGCAGCTGCTGCAGGTAGCGGTCGCGTGCGGCAACGGGCAC
CAGGTTGCCGTCGTGCCGCAGCTGCAGTTCATCGATCAGTCGCTGCAGCGCCATCAGGTC
GCCATCGGTCTGCCGCCACAACGCGCTCGCTTCGCGGAATGCACCGATGTCGCGCGCGTA
GCGGAACGAGAACACCAGGCGTGGGATGTCGGCACGCGCATTGCCGCCCTGCAGGAAGCC
CTGCCTGGCCTTCTCCTCGTCCGGTTCGGCCTGTTCCAGCGCCAGTCGCGCCTGCAGATC
GCCCAACGGCACCTGCAGGGCCTGGCGTGCGTCGTCCAGGTCCTCGGCATCGCCACGCGC
CAGGTAGCGACTGAGTGCGGCAGTGGCATCCTGCTGGCCACGCGACCAGTAGCCCTGGCC
GGCGATCCAGGCAGTAGAGGCCGCCTGCAGTTCCTGGATCAGGGCGGACAGTGCGACCAG
TCCGATCGCCATGCCGGTCAACAACGCAAATCGCAGTCCCAGCCCCCGGGTCATCGGCAC
CCGCCGGCTGTGTTGGTCCGTGCCACTCCTACCCATCCCGGATCCCCCTGAATGTGCTGC
GGTGACAACCTCCTTAGGAACCGGCCCAGCCTAGGACCGGCAATGTGTGGGCCATGCGAA
AAAGGGGACGGAGGGGATTAAGTCGTTCTTGGCACAGGCGCATGACCAGCCAGATACGAC
TTAATCCCCTCCGTCCCCTTTTTCTGTCCGCCAGCCCGGGGGCTGGCGGTGGTGTGGACG
GCTGCGGGTGCGGCTTAGAAGCTGCGCGGGCCGCGCGGCTTGAAGCCGTCACGACGCGGC
GGGCGACTGTCGCGGTCACCGCCGCGGTCGCCGCCATGGCCGCCCGGGCCGCCACGACGC
GGGCCACCCGGACCGCCCGGGCCACGCTTGTCGAAGCGCGGCTTGAACGGGCGCGGGGCC
GGGTTGGTGTCTTCACCCGGAGCCAGCGCACGCATCTGCAGCTGCTGGCCGGACACCCAG
ACCTTCTGCAGGTGCGACAGCACGTCCGGCGGCATCTGTGCCGGCAGGTCCAGCAGCGAG
AAGTCGTCGTGGATGTCGATGCGGCCGATGAAGCGGCTTTCCAGGCCGGCTTCGTTGGCA
ATGGCGCCGACGATGTTGGCCGGCTTCACGCCATGCTGGTGACCGACCGAAATACGGTAG
GTCTCCATGCCCTGCTCCGGTGCACCACGCGGCGGAACCTCACGGCGCGGACGCTGTTCA
AAACCACCTTCGGCGTCGTCACGGCGCGGGCCACGCTCGAAGCGCGGACCCCGTTCGTTG
CGGTCGAAGCGATCACCACGTTCCGGGCGGTCACCACGGTCGAAGCGCTCGCGCGGTGCG
CGCTCTTCGCGCGGGGCACGCACCGGCGGCTGCAGCAGGAAAGGGGTATCGCCCTGCAGC
AGCTTGGCCAGCGCGGCAGCGATCTCGATGGCCGGCACGTTCTGCTCGTTCTCGAAGCGC
TCCAGCAGCTGGCGGTAGAAGTCCAGGCCACCGGCGCCGAGGGTTTCGCTGATGCGCGAG
GTGAACTTGTTGATGCGGGTGTCGTTGACCGCTTCCACGCTCGGCAGCTGCATCTCTTCG
ATCGGCTGGCGGGTGGCGCGCTCGATCTGGCGCAGCATGCCCTTCTCGCGCGGGGTGGCG
AACAGGATCGCCTCGCCGCTGCGGCCGGCACGACCGGTACGGCCGATGCGGTGCACGTAG
CTTTCGGTGTCGTACGGGATGTCGTAGTTCAGCACGTGGCTGATGCGCTCCACGTCCAGG
CCGCGCGCGGCCACGTCGGTGGCGACCAGGATGTCCAGCTTGCCTTCCTTCAGCATGGCG
ATGGTCCGCTCACGCTGGGCCTGCTGCATGTCACCGTTGATGGCGGCAGCGGCCAGGCCA
CGCGCCTGCAGCTTGCTGGCCAGTTCTTCGGTGCCGGCCTTGGTCCGCGCGAAGATGATC
ATCGCGTCGAACGGCTCGACTTCCAGGATGCGGGTCAGCGCGTCCAGCTTGTGCATGCCG
CTCACCCACCAGTAACGCTGGCGGATGTTGGCCGACGTAGTGGTCTTGGCCGCGATGGTC
ACTTCCACCGGGTCCTGCAGGTAGGTCTGCGCGATGCGGCGGATCTGCGGCGGCATGGTG
GCCGAGAACAGGGCCACCTGGCGCTGCTCCGGCAGCTTCTTCAGCACCGCTTCGACGTCG
TCGATGAAGCCCATGCGCAGCATTTCATCGGCTTCGTCCAGCACCAGCGTCTTCAGCTCG
GACAGGTCCAGGGTGCTGCGGTCCAGGTGATCGATCACGCGGCCGGGGGTACCGACCACG
ATATGCACGCCGCGGCGCAGGGCCGACAGCTGCTGGCCGTAGGGCTGGCCGCCGTACACC
GGCAGCACGCGGAAGCCGGGGATCTTCGACGAATAGGACTGGAACGCCTCGGCAACCTGG
ATGGCCAGCTCGCGGGTCGGCGCCAGGATCAGGGCCTGGGGCTTGATCTGCTGCAGGTCG
ATGTTGGACAGTACCGGCAGTGCAAAGGCAGCGGTCTTGCCGGTACCGGTCTGGGCCTGG
CCCAGCACGTCGCGGCCTTCCAGCATCGCCGGGATGGTGGCGGCCTGGATCGGCGAAGGG
GTTTCGTAGCCGATGGCGGTGACGGCCTGCATCACGGGCTCGGACAGGCCGAGCTGCGCA
AACTGCAGCGGCGCTTGGGAATCTTGGGACATGGGGAACTCCGAAGGCACTGCCGTCTTC
CTGGCAGTGCGATAAAAAAGGTGATGGTCCGCGCTTTGGGCGCCCTTCTTATCGCGTGCC
CTGGCGCTGCTCGGTCGGAGGAGATTTCACTCGCTCAGAGCGGAATGATACCGCATTGAT
GCTGAACGAGGCATACAGCTTTCCTCACAGGTGCCGTCGGGCCCGTGCTGGCGCACAATA
CGCGCCCTCTTCCCGGCCCGGCCGCTGGCCTGCGCCCTCTTCCCAGGAACCCCGCTCCAT
GCAGATTCTCGAATTCGACCTCGACGGTGACTACGTCGAACTCAAGCAGCTGCTCAAGCT
GGCCGATCTGGTCACCAGTGGCGGCGAGGCCAAGATGGTCATCAGCGAGGGCCAGGTACG
GGTCGACGGCGAAGTGGAACTGCGCAAGGCCTGCAAGATCCGCGCAGGCCAGGTGGTCGA
ATTCGCCGACAGCCAGATCCGGGTGCTGGCTGCAGGCTGATCTGAAGCTGTTCAGGCCAC
GCGCTGGGTCAGGTGCGAGGCAATCAGCTGCCTGAACGGTGCCACGCCCTGCGCCAGGCG
CAGGCCGGCCGCACGCAGCAGGCGCGCCGGGCGACGGTCGTCGGTGTACAGGCTGGCGAT
CGCATTGGTGGCCTCGTACAGCGGCCGCGACGCCAGCCGATGACCACGCTGGTAGCTGGC
CAGCATGCCGGCGGCGGCAATGTCGGCACCACGGCGCTGCTGCGCGACGATGCCCTGCGC
CAACCGCTGTGCGCTGGCCAGGCCCAGGTTGAAGCCATGCGCGGTGACCGGATGCATGCC
CACCGCGGCATCACCGATCAGCGCAGAACGCTCGCCGACGAAGCGATCCGCGTACACACC
CACCAGCGGATACGCCTGCGGCGTGGCCACCGGCTGCATCCGGCCCAGGCGGTGTTCGAA
GCAGGCACTGATGGCCTCACCGAAGGCTACCTCGTCCATCGCCAGCAGCGCCTCGATCTG
CCGCGGCGGCAGCGTGATCACCGCCGATGCCTGGCCCTCGTTGAGCGGCAGCAGCGCCAT
CGTGCGGCCGTAGCCGAACCACTCCCAGGCGGTGTGGTGATGGTCGCGCTCGACCTGCAT
GCGGCACACCAGCATCGACTTGCCGAAGTCGCGCATCTGCGCACCGATGCCGAGCATGCG
GCGGGTGGCGGAGAAGCGGCTGTCAGCGGCCACCAGCAGCCGCGCATGCAGTTGGCTGCC
GTCATCGAGTTTGACCACGTGGCCCTGCGCATCGGCCTGCACGCCCAGCACCTTGCGCCC
GTCGAACAGCTCCAGGCCGTCCTGGCCCTGCACGGCATCCCACGCGGCGCGACGGATCAG
ATGGTTGGGTACCAGCCAGCCCAGCGGCTGGCCGTCGACCTGGCTGCTGGCGAAGGTCAG
CGCGAACGGCGAGCCGCCGTTCATCACCCTGGCATCGCGCAGATCAGCAATTTCAGCGTG
CGGCAGGCGCTGCCACAGCCCCAGCTGCTCCATGCTCTGCCGCGAGGCATGGGTCAACGC
GATCTCACGGCCATCAAAGGCGGCCTCGGCCAGCGCCTGGCGCGGCTGCACTTCGACCAG
CCCGACCTGCAGGCCATTGCCCGCCAGCGCACGCGCGAAACACAAGCCCGCCGGTCCGGC
GCCGACCACCACCACGTCCAACCTGCGCATGCGCGCCTCCTGCCGTTGATCCAGTCCGCG
CCAGCATAGCGCCGCGCGCCTGAGCGGCCTTGATCTGGATCAGGCCGACTTACAGAAGTG
CGAACACCAGCGCCAGGATCGACAACAGCGACACCAGCCACACCAGGCTGCGCACGTAGG
GCACGCCCGCGGCATACAGCGGCAGATAGACCACGCGCGCCCAGAAGTAGGCCTGCGCGG
CCAGCGCCGTGGTGTCGTTGCCGCGACCGGCCACGACCACTGCGATGGCGGCGGCGGCGA
AGAACGGGAAGGTCTCCAGGAAGTTGGCCTGCGCACGCTGCAGGCGACCGGCCAGCGGGC
TGAGCGGCTTTGCATCGCCATCGCGTGCCGAAGCATTCCACTTCATCCCGCGCTCGCGGG
TGACCACCGTGGAGGTGGCGAAGATGTACACGAAGCCCAGCAGTACCGACCAGGCCAGCA
TCGTCAGTTCAGTTGCCATCATTCACCTCCTCAGGGTGCCGACGCGCGCAGGCTGTAACC
GGCCAGGCGCCACACCTGGTCCTCGTCGAAACGAAACGAGACCAGCTCGCGCACCGGCTG
TGCGCTGTTGGCGAAACGGGTCGGGAAGCTGACGTTGATGTACAGCCCTTCCGGCACTGC
TGCACCGGCGCTGTACTTGACCCGGGTGATGGTCGGCTGGCCACGCCCGGCCAGCGCACC
CAGGCGCGTACGCTCGGCGGCCAACTGGCTGACGAAAGCGGCCTTCGGCACCGCACGACG
CGCGACGGCCGAAGCGCCATCCCACAATTCGCCGGCGCGGTTGGCGTCGACCAGCTGCGC
TGCCTTCACTGCGGCGGCGCCCATTTCCGCGTCCTGTTTCTGCACCTGCGCCTGTTGAGC
AGCGGTCAACGCAGGGGAACCGGCGGTAGCGGGCTTCGCAGCTGCCGGCGAGGCTGGTGC
CGGGCGTGCCGGGGCCGGTGCGGGCGTGGCCGGCGCAGGGGCCTGCGCCAACACGGTCAG
GGGCAGCAGGGACAGCAGCAGGAGCACGCGCTTCATGGACACCGCCGGTTTTCTGGAGAG
AACCGCAGTCTACGCCAGCGCGGTGACTACGCCGTCAGCGTGCCGGAGCGTTGCCCTCCA
CCGCTGCCGCATCAGCTTGCGCGGCGGGCGCGGCGGTGTTCGCTGGCGGCTGCTCGGCCA
CCGGCGGCGGCTCCGACGGTGCCGGTGGCAGCGTCGCCACATCGATCTCCGACAGCGGGC
TTTCGTCCGGGCATACCGCATCCGGGAAACCGAAGCGCTGCTTCAGGGCCTGGCCGCAGC
TGTTGATCGATTCCATGTCGGCGCCGTCGCGCTTGCACTGCTGGTCGAAGGCGATCAGGA
ACGCGTCCTTGCGCTGCACGAAGTCATCGCCGCAGGCGCGCATCTGCTTGATCCGTTCCA
GATCGTCCTGCACCGCGTTGGTGCCATCCAGGCCGTACTGGCGCAGCTCATCCGGCGTCA
GCAGGCGAAGGCTGCGGTTGGGCACGGTCATCATCAGATCGGCCACGCCCACCGCCACGC
CATTGCGCTGCAGGTAATCCTTCACGTTGTCGTAGACCTCGTGCAGCTCGCGGTTGAGTT
CCGCGCGCGAGGTGGCCTTGGAGCTGATCCGCATCATGCGATGGATGCCGACCTTGCCCG
ACAGCAGGCGGTTGTCACCGGCAGCCAGCACGAACACGCAGGCGCTGTGGCAGATGGAGC
CTTCGCGCACCCAGATGGTCCAGCCCGATTCACCGATGCTGTCACCGGCCACGATCGCCG
ACTCCACCTGGCCACCACTGGAGTCCAGGTCGAGGATGCGCTTGTGGATCTTCAGTTCGT
CAGCGACCACCGCCAACCGCCACATCATTTCGGCGAAGCCCGGATTGATCTTGCCGGCGT
AACGCACGCGCATCAGCCCACGCTCGGCACACGGCGCCAGGGCCTGGGTGATCTGCTCGC
GCTGCAGCCCTTCCAGTTCGGCACCGTCGCCGGCATCGCCCGCATATTCCGTGCTGCAAC
TGACCCACGCACGCCCATTTTCCAGCTGCGCCTGCGGCCACGGCCGACCCGCCTGGCTGC
GCGGTGGTGCCGGTGCCGGTGGCGCGTCGGCGGCATTGATCGAAACCATGTTCTCGCCAT
CACTGGCCGGCGCCCGCGCTGCCTTGTCGGCAGCGGTCACGTTGCCCGGATTCTCCAGCT
GACTGCAGCCCGCCAGGGCCAGGCACAACAGGGGCAACCAGCGGAATTTGGCGGACATCG
GGCAACCGGGATTCATGGGACCAAGAGCCACAGTCTACCCGTCCAGGCCGCGCATTCAGC
GCGTGGCACTGAACCCCTTCTGACCCTTGGGAAAGCGTGTCGACCAAGGTCGGCACCTAC
CAACAGCCTCAGGAACCTGTCGAAGGCGTGGTGGGTCCGGTGGCAGGGGTGCGAGCGGCA
TGGATGCCGCGACCAAGTCCCCAGGGGTGAGGGCGCTTTGCTTGCGAAGCACTGCTTCGC
AAGCGCCCGAACGCACAGCCGCCAGCGGCTGGGCCGGTCTGGGGGTTCACGGCGTCCCCT
GCCACCGGACCCACCACGCCATCCCACAGGAATCCCGCTTCTGCTGTTGCTGTTGCTGTT
GCCGGCCAGCGGCCGGCACTACCGCGGGTCCGGGCGCAGCCCGGCGTGACCCCCTTCAGC
ATCCATGTCCGAATGTGGCGAGTATCCCCGCCCGCACCCGCCTAGACTGCCGCCATGGAC
ACCGCCCTCGCCCTCGACACCGCCGCCTGCGACCGCGCCCGCCTGGCCCGCGACGCACGT
TTCGACGGCGTGTTCTTCACCGCCGTGCGCAGCACCGGCATCTATTGCCGCCCGGTCTGC
CCCGCACCGCCCCCGAAGCCGCGCAACATCACCTACTACCCGACCGCCGCTGCTGCCGCC
GCCGCCGGCTATCGCCCGTGCCTGCGCTGCCGCCCGGAGCTGGCACCACAGGCCCAGCAG
GCACTGGCCGGGCAGACCGTACAGCGCGCCCTGGCCCTGATCCACGGCGGCTTCCTGCAG
GAGCAGCCGGTGGCCGATCTTGCTACGAAGCTCGGCCTCAGCGCGCGCCAGCTGCAGCGC
CTGTTCGTCGAACGCCTGGGCGCGACGCCCGGGCAGATCCACGCCACCCATCGCCTGCTG
CTGGCCAAGCAACTGCTGACCGAGACCACGCTGGCGGTGACCGACGTCGCACTGGCCGCC
GGATACAACAGCCTGCGCCGCTTCAATACCGCATTCCTGCAGGGCTGCGGCATGGCCCCC
ACCGCACTGCGCCGCCAGCATCAACCGCTGGCCGCCGACGATGGCGGCCTGGTGCTGCGC
CTGGGCTACCGTCCACCGCTGGACTTCCCGCGCATGCTGGCGTTCCTGCGCAAGCGCAGC
CTGCCCGGCATCGAACTGATTGGCGAGGACAGCTACCAGCGCGTGCTGGGCACGCCGGAG
CGCCCCACCCTGCTGCGCGTCACTGCCGACCCGAAGCGCCCGGAGCTGCGCCTGCAGCTG
GGTGCGGTGGATCCGCGCCTGATCCCGGACATCGTGCGCCGCGTGCGTCGCGTGTTTGAT
CTGGATGCCGACCTGCAGCAGGTGCACGCCGCATTGGGTGAGGAACCCTTGCTGGCGCGC
GGCATCGCCGAGCGCCCGGGGCTGCGCGTGCCCGGCGGCTGGGATGGCTTCGAAGTGGGC
GTGCGCGCCGTGCTCGGCCAGCAGGTTACTGTTGCCGCCGCCACCACCTTCGCGCGGCGG
CTGGTCGATGCCTATGGCGCGCACCTGCCGGGCATGTCGTCCGACTTTGATCGCCAGTTC
CCGGCACCCGAGGTATTGGCCGAGGCGCCTCTGGAATCAATCGGCCTGCCGCGCAGCCGC
GCCGCGACCGTGCGTGCACTGGCCACCGCCTGCGCCAGCGGCCAGCTCGACTTCGGGCCC
GGCCAGGCGCTGGAAGAGTTTGTTGCCCGCTGCGTGGCACTGCCCGGCATCGGCCCATGG
ACCGCGCAGTACATCGCTTTGCGTGGCCTCGGCCAGCCCGATGCCTTCCCGGCCGGCGAT
CTTGTACTGCAGCAGGTCCTCGGCCACGCGCAGGGCCAGCGCCTGAGCGAACGCGCAACC
GAAGCGCGCTCGCAACCGTGGCGTCCCTGGCGCGCCTACGCCGTGCTGCACCTGTGGCAC
CTGTCCGGCACATTCGTTGGAGAACCGACATGACACTGTTGTTCGATCGTTTCGACAGCC
CGATCGGCGTGTTGACCATCGCCGGCGACGAGCGTGGCCTGTCACACGTGCTGTTCCCGG
AGAACCGCCACCCCGCGCGCGGGCGTGATGACTGGCATTACGCACCGGATGCCTTGCCGG
AAGCACGCGAGCAGCTGCTGCAGTTCCTGCACGGCGAGCGCAACAGCTTCGACCTTGTGC
TGGCGCCGCGTGGTACGCCGTTCCAGCTGCGCGTGTGGCAGGCGCTGGCGCTGATTCCGT
TCGGCCAGACCTGGAGCTACCTGCAACTGGCGCAACACCTGGGACAGCCCAGCGCGACCC
GCGCGGTGGGCGCGGCCAACGGGCGCAACCCGTTGCCGATTATCCTGCCCTGCCACCGCG
TGATCGGCAGCAACGGCGCGCTGACCGGCTTCGGTGGCGGCCTGGAAACCAAGGCGGCGC
TGCTGCGGCTGGAACAACGCCAGGCCCCGCTGTTCGCCTGAACATCGGGGTCAGATCCCT
TTTCCCGTGGAAAAGGGATCTGACCCCGGGCGATCCTGGCGCGCCGTGTCTTGGGCCGGT
AATTGCACCGGCTTATCATGCACGGATGACTTCCGTACGCCTGACCTGTTCGCTGGCGCT
GCTGCTGCCATTGGCTGCCTGCACCACTGCGCCTGCCCCTACCGCCTCCGTTCCCACGTC
CGTCGCATCGGCCGCACCGCCGAAGCTGCTGCTGATCTCCATCGACGGCCTGCGCGCCGA
TGCGCTGGACCGCGGGCTGACCCCGAACCTGCAGCGGATGATCGACGGCGGCGTGCGCGC
CCGCTGGATGACACCGTCCTATCCTTCCCTGACGTTTCCCAACCACTACACCATCGTCAC
CGGCCTGCGCCCGGACCACCATGGCATCGTCAACAACAGCATGGACGATGAAGCGCTGGG
CCGTTTCGAGCTGAGCAACCGCGAGGCCGTCACCACCAGTGCCTGGTGGGGCGGTGAACC
GATCTGGGTCGGCGCCGAGAACGCCGGCGTGCGCACCGCCACGACGTCGTGGCCGGGCAG
TGAATCGGAAATCCGTGGTGTGCGCCCCAGCCAGTGGCGCATCTACGACGGCAAGGAACC
GCTGGAGCAGCGTGCCGGTATCGTGCTCGACTGGCTGGCACAGACCGACGCCGATGCCCC
GCGACTGACCACGCTGTACATGGAGCACGTGGACAAGGCCGGGCACAACTACGGCCCTGG
GTCGAAGCAGTACGCCGACGCCATCGCACGCGCCGACCTGATCGTCGGCCAGGTGCTCGA
CGGCCTGCAGCAGCGCGGCCTGGCCGCCACCACCAATGTGATCGTGGTGTCCGACCACGG
CATGGCCAGCGTCGCCGACGGCCACGTGATCGCCACCGAATCGATGGCCGACCCGTCCAT
CGCGCGCAACGTCAGCCAGGGCCAGTCGGTGGGCTTCGCGCCAGTGGCCGGTCGTGAGGC
TGAGGCCGAACGCGCCCTGCTCGGCCGCCATGCGCACTACGAGTGCTGGAAGAAGGAGAA
CCTGCCGGCGCGCTGGCACTACGGCACGCATCCGCGGGTTCCGGCCATCGTCTGTGCGAT
GGATGAAGGCTGGGATGCGCTGCACCGCGAGAAGATCGCCAAGCGCGCGAAGCAGGACCG
TGGCTCGCACGGCTACGACAACGCCCTGCCCTCCATGCGCGCAGTGTTCGTGGCCAGCGG
CCCGTCGTTCCGCCAGGGCCTGGTGATCGACGGCTTCGACAATGTCGACGTCTACCCGCT
GCTGGCCCACCTGCTGCAGGTGCCGGCCGCGCCGAACGATGGCAATCCGGAAACGCTGAA
GCAGACCCTGCGCTGAATTCCCTGTAGAGCGAGCCCATGCTCGGCTGCATTACGCCAGCC
GAACATGGGCTCGGCCCTGCAGGAACGTGCATAAAAAAACGCGGCGCCAGGCGCCGCGTT
TTCCTTGGACCGGTCGGTCGGCCTGATCAGGCCTTGGCGACGGCCTTCTTCGCCACGGCC
TTCTTCGCCGGAGCCTTGGCCACGGTCTTCTTGGCAACCGGGGCGGCGGCGCCTACGGCG
ACCTTGCTCGCGGTGTGCGAACGGGCGTTGCCGTAGCTGGCGTTGTAGCGCTTGCCCTTG
GCGGTCTTGCGGTCACCCTTACCCATGTCTTCAACTCCTCAAGTGTGAAATCTGGTTACC
CCGTACTGACACGGGTTCGGCGGGGCCGCCTTGCTGGGCGCCCCCGCGCACGATCGGAAA
TCCTATCACGGCGTGCCTAGTGCGCGCAGCTTGCGTCGTGCACGTGGCCGTGGTTGAGGC
GCAGGTTGACCAGGTGGGCAACGCCCACCAGCAGGCCGCCGATGGTCATCACCACCGCAT
GCGGCACCGCATTGTGGTGCAGCGGGTCGTACAGCACGCCGGCCCACAGCGCGACCAGGC
CGGGGATCAGGAAGCCGAGCGCACGCAGCGCACCGTGGCGGCGATAGCCCCAGACCAGGC
TGAACAGCCCGAGCAGGGTCACGAACACCACCAGCGCCTGTTCCACGCCATCGCTCAGCC
AGAACGACAGGCCCAGCGACGGCGCCGCCGCCAGCAGCACGGGGATCACCGCGCAATGCA
CTGCGCACAGCATCGAACCAGTGGCACCGAAACGGTCGAGCAGGTGGCGCAGGCGTGAGG
ACAGGGACATGACTTCCAGCAGGGTCGGCGAATCGTTATGGAATAATATAACATCCCTCT
CCGAACCGCACGGTTTTCCCTCCCCCTGTCCCCTCGACGGGATTCGTGCGCCCTGCGATT
GATACATTGTAACAAAGGACCTGCCCATGCCCGCCCACACCCCTCGGCTCAAGCCGCATT
CCCTGGCCCTGGCCCTCGCCGCCCTGTTGCCGTCCGTCGCCTTTGCAGCCGGCCAGGACA
CCTCCCACCGTGACCGCCACCTGACCGAACTCTCCTCGGTACAGGTCACCGCGTCGCCGC
TGCAGGGCGATGCCGAATCCCTGGCGCGCCCGGTGGACGTGCTGGCCGGTGAGCGCCTGG
ACGAGCAGAAGGCCGGCACCCTGGGCGATACCGTGGCCAAGCTGCCCGGCGTACAGAGCA
CCTTCTTCGGCCCCGGCGTCGGCCGCCCGATCATCCGCGGCCAGGAAGGCCCGCGCGTTG
CCGTGCTGTCCAACGGCATGGGCAACATGGACGCCTCCACGGTCAGCGCCGACCATGCCA
CCAGCATCGAGCCGTTCCTGGCCGACCAGATCGAAGTGCTGAAGGGTCCGGCCACGCTGC
TGTTCGGCAGCGGCGCCATCGGTGGTGCGGTCAATGTGGTGGATGGCCGCATCGCGCGCG
AACTGCCGGAGCGCCCGCTCAGCGGCCGCGCCGAGCTGCGCGGCAACTCGGTGAACAATG
AGCGCAGCGGCATGTTCCGCCTTGATGGTGTCAGCGGCAATGTCGTGCTGCACGTGGATG
GCCTGGTGCGCAATGGCGACGACTACCGCATTCCCGGCTACGCGGTGATCGACAGCCTTG
AAGACCACCATGACCACGATCACGACCATGATCACGATGCAGCCGAGGGCGAAGAACCGC
GCCGCGGCCGCCTGGACAACAGTTCGATCCGCACCCGCGCCGGCGGCGTCGGCGCAACGT
GGCTGGGCGACGGTGGTTACTTCGGTGTGTCGGCCAGCACCTATCGCACCAACTACGGCA
TTCCCAACGGCGCGCACGTGCATGCCGATGGTGATGACCATGGCCATGACCACGGTCACG
ACCACGGCGATGAAGAGGAAGGCGGCGACGAGCATGACGTGCGCATCGACATGGTGCAGA
ACCGCTTCGAGACCAAGGCCGGCATCTACAACCCGGTCTCGTTCCTGAAGAACATCAACG
CACGCGTGGCTTACACCGACTACGAGCACGTGGAGCTGGAGGCCGGCACGCCGTCGACGC
GCTTCACCAACCGTGGTATCGAAGCGCGCCTGGAAGCCGTGCAGCAGCAGATCGGCGGCT
GGGACGGCGCGTTCGGCCTGCAGTTCGGCAACAGCGATTTCGGCGCCAAGGGCGAAGAGG
CGTTCGTACCGGATACCGGCACCAGGAACATCGGCCTGTTCGTGCTGCAGGAAAAGCAGT
TCGGCCCGTTCAAGCTGGAACTGGGTGGCCGCCACGACCAGGTCAAGCTGGACCCGACCG
GTGACTACCGTCGCCGCACGTTCGGTGCCACCAACCTGTCTGCCGCCGGTATCTGGAAGC
TCAACGATGCCGTTGACCTGCGCATCGGCGTGGACAGCTCAGAGCGTGCACCCACCAACG
AAGAGCTGTACGCCGCCGGCGCGCACATCGCCACCCGCTCGCTGGAGATCGGCGACGCCA
ACCTGAAAACCGAGCGCGGCCAGCGCGTCGAACTGGGCATCCATACCCACAGCGATCGCC
TGGACTTCTCCGCGTCGGTCTACCAGACGAAGTTCAAGGACTTCATCTACCTCGCCGACA
CCGGTGTTACCGAAGGCCTGCCGGTCCGCGCCTGGACCCAGCAGGACGCGGTGTTCCGCG
GCGCCGAGGCCGAAGCGCTGGTGCACCTGTTCGAGGGTGGCGCCGGTGACTGGGATCTGC
GCCTGTTCGGTGACTATGTGAAGGCCAAGCTGGATGGCAGCGGCAGCCGCAACCTCGACA
TCGCCGTGCCGCACGGCGACCACAACCACAATTACAACGTGGAGCTGGCCAACACCGGCT
ACCTGCCGCGTATCGCCCCGGCCCGCGTGGGTGCCGACCTGCGCTGGTCGAAGGACGGCT
GGCGCGCCTCGGTCGGTGCGGTGCGTTACAGCCGCCAGAAGGACGTTGCCCAGAACGAAG
CCCCGAGCGACGGCTACACGCTGGTCGACGCGCACCTGGCCTACCGCTGGGATCGCAACG
CGGGCAACAGCTACGAGGTGTTCCTGGATGGCAGCAACCTGACCAACCGCGAAGTGCGCC
CGCATACCTCGCTGCTGCGCGACTACTCGCCGCTGCCAGGCCGTGGAGTCGCATTCGGGA
TCCGCGCGTTCTTCTGATCGCGCAAGGCGGGGTCGGATCCCTTTCCGAAGGAAAGGGCTC
TGGCACCACCCCATTGCACGGGGGCCTTCGGGCCCCCGTTTTCATTCCGTCCCACGCCAT
CACGCATCCGTCACAAAGGTGTGCGTACGACAACAACCGGACAATCCCGTCACTCAAAGT
CTCGCCAATCGGACACTTTTGTCCGAAAATGATCCCATGACCGCTCAACGTGCCGATGCT
GCTGCCCGCCGTGCCCTCATCCTCGACGCCGCCGATCATGTCTTCGGCCAACATGGCGTC
ACCGCCCCGCTGGATCTGGTGGTCGAACGCGCCCAGGTGGGCCGCGCCACCCTGTACCGC
AACTTCCCCGACCGCACCGCGCTGATCCAGGCGCTGCTGCAGCGCACGGTCGACCGCATC
CGGCGCCAGGTCGAACAGCTCGGTGACCGCGATGACGCCCTGTTCGAGGTGTTCGAGGGC
ATGGCCCAGCGCATCATCGATTCGCCGGCACTGGCCGATTACTGGCGTGCGGTTGATTCG
GACGTGCCGTCCATGCGCGCCGCGCGCGAGACCGTGCGCGACCTGCTGGAGGAACCGATC
GCGCGCGCCAAGGCCGCCGGGCTGTGCCGTGACGACCTGGAAAAGACGGATATTTCACTG
ATCTCGGGCATGCTGGGTGCGGCCCTGCGCGGCAAGACCCGCGACGAGCGCGCCCAGTTG
GCCGGGCGTGCCCTGCAGCTGCTGCGTGGGGGTCTCCAGGGAGCTGCCAGCGAGGCCCGT
TGATGGTCCAGCCGTATCTGAAGCCGGTTCCGGATTGGGAGGAGCATGAGAAGCCGACCA
TGCCCGGCTCGGCGTCGATGCCCTGGCACCCGCCGTACCGGCGCGCGGCCTATGCGCTGG
TATCGTTGCTGGTGGCGATCACCGGCGGCCTCGGCAATGCGCTGGTCACCGCCAACCTGC
CGTTCCTGCAGGGCCAGCTGGCGCTCACTCCGACCCAGGGCAGCTGGCTGGTGGCCGCGT
ATGCGATGGTGAATGTCACCGCCAACCTGCTGGCCTTCAAGTTCCGCCAGCAGTACGGCA
TCCGCCTGTTCGCCGAGATCGGCCTGGGCCTGTATGCGGCGCTGGCGGTGCTGCACCTGT
TCGTCGGCAGCTTCGAGACCACGATGCTGACCCGAGCCGCCAGCGGCTTCGCGGGTGCGG
CCTGTTCCACACTGGGCACGCTGTACATGCTGCAGGCGCTGCCGCGCCGATTCACCGGCA
ATCTCCTGGTGGTCGGTGTCGGCCTGTCGCAGCTGGCGGTGCCGATCGCCTGGATCGTTT
CACCAGGCCTGGTCGATACCGGCCAATGGCACCAGCTGTACTCCTTCGAAGCCGGCCTGG
CCCTGTGCGCGTTCGCGGCAGTGGTGGTGCTGAAGCTGCCGCCGGGCATCCAGGTAAAGG
CGTTCGAGCCATTGGACTTCCTCACTTTCGCCCTGCTCGCGCCGGCGGTCGCGCTGCTGG
TGATCGTACTGGCGCAGGGCTACACGCGCTGGTGGCTCAACACCCCATGGCTGGGCTGGG
CGCTGGTCGCCTCGATCGTGCTGTCCACCACCGCCTTCATCATCGAACACTACCGGCGCA
ATCCGCTGCTGCAGATCCGCTGGCTGTCGAAGCTGCCGGTGCTGCACTTCATCGTCGGCG
CGTTCCTGATCCGCTTCCTGACCACCGAGCAGTCCTACGGCGTGGTCAACCTGATGCGCA
CGCTGGGCATGGGGCCTGACCAGATGCGGCCGTTGTTCGTAGTGATCCTGGCCGGGGTGA
TCGTCGGCATCGCCGGCGCCTCGCTCACCTTCGGACCGAAGCGGCTGATCGCGCAGCTGC
TGATGGCGATCCTGCTGCTGGGCGCCGCCGCGTTCTTCGACCAGCACCGCACCAGCCTGG
ACCGGCCGCACGACTTCTACGCCAGCCAGTTCCTGGCCTCGGTCGGTGCCGGCATGTTCA
TGGGCCCGCTGATCATGCTCGGCATCTCCGCCGCGTTGAAACAGGGCGTCGACCACATGA
TCACCTTCCTGGTGACGCTGTCGATCACGCAGACCCTGGGTGGCCTGGCAGGTTCGGCGG
TGCTGGGGACCTTCCAGCTGCATCGCGAGCAGCTGTATTCCAGCGCGCTGACCAGCCAGC
TCGATCCGGCCGATCCGGTGGTCGCGCAACGGCTGCGCATCCAGCAGCAGCTGTACGCTG
CGCAGATCACCGACCCGGTGCTGCGCAGTGCGCAGGGCAGCGCGCAGCTGGCGCAGACCA
CGCGCCGCGAAGCCAACGTGCGTGGCTTCAATGACGTGTTCACGCTGAGCGGCTGGCTGG
CGATCGGCTTCCTGTGCTGGTTGCTGCTGCTGTCGCTGCGCACCGCCGTGCTCAAGCAAT
GGCGCAAGCGCCACCCCGCCCTTTCCACCGCGTCCACGCCGGCCGCGTCCCGTTGAGTCC
TCCCATGCCTCCCGTCCCGCCCCGCCCCGACGACACCGACAACGTCACCCCACCGCCGCC
GACCGACGCGGCGCCCGCGGCCACGCCGGTAGAACCTGCGGTCGCGCCGAAGTACCTCAA
GCCCAGCGCCCGCAGCGTGGTGGTGATGGTGGTAGTGGCCTTGCTGGGCATTGCGCTGAT
CCTGCGCGCCTGGCACCTGTGGCCGTTCACCAGCAGCGTGAGGGTGACCGATAACGCCTA
TGTACGCGGCCAGATCACGGTGATGGCGCCGCAGGTCAACGGCTATGTGACCGAAGTGCT
GGTGAAGGATTTCCAGCATGTGAAGCAGGGCGAGCCGCTGCTGCGCATCGATGACCGCAT
CTATGCGCAGCGCGTGGCCCAGGCGCAGGCGACGCTGGACAGCGCGCGCGCGGCGCTGGC
CAACTCGGACCAGTCACAGGCGCAGAACCGCGCACAGATTGCCTCCGCCCGCGCCACGCT
GTCGGCTGGCCAGGCCGAACTGCAGCGTTCGCGCAATGAATTGAAACGCTACGAGGAACT
GGCGGCGCAGCAGCTGGTGTCCATCAACGACCGCGACAAGTTCCGCACCACCCAGGCGTC
GGCACAGGCCAGCGTGCAACAGTCGCAGGCGCAGATCCGCATCGCCGAGGAAACGCTGGT
GTCGACCCAGGTCGCGCGCAAGAGCCTGGAAGCGCAGGTGGAAAGCGCGCAGGCGCAGCT
GGAACTGGCCCGCATCGACCTGGCCAACACGGTGATCCACGCACCACGCGACGGCCAGAT
CAGCGAAGCCAGCGTACGCGTGGGCCAGTACGTCGCTGCCGGTTCGCAGCTGCTGTTCCT
GGTACCTGACACGTTGTGGGTGGTGGCCAACTACAAGGAAGGCCAGACCTGGGGCATGGC
GATCGGCCAACCGGCGACGTTCTCGGTGGACGCGTTCCAGGGCCAGGTGCTGCGGGGCCG
CGTGCAGGAGATCGCCCCAGCCACCGGGTCGGAGTTCAGCGTGCTGCGCCCGGACAATGC
CAGCGGCAACTTCACCAAGGTGGTGCAGCGGCTGCCGGTGCGGATATCGATCAACAGGGA
TCAGAAGCTGGCAAAGCAGCTGCGGCCCGGCATGTCGGTGATCGTGCGAGTGGATACCCG
GTCCAAGCCGATGGACTAGGACGCAGGCCCTGCCGCACCGGTATGAAACGGGGTCAGATC
CCTTTGCCAGTGGCAAAGGGATCTGACCCCGTTTCCAAAATGCCGGCCAGCGGCCGGCCC
TACCGTGCGTTAGCCGGCGCAGCGCGCGCAGAGGCCATGCACTTCCAGCGTCTGTGCCTG
CGGCTGGAAGCCCAGCTCCTTGGCGCGCTTCTCCAGCTGGGTGACGATCTCGCGGTCTTC
CAGTTCCACCGCGCTGTGGCAGCTGTTGCAGATCAGGAACGGCACCGAATGCGCGGCACT
GCTGGGATGGTGGCAGGCCACGAAGGCATTGACCGATTCCAGCTTGTGCACGAAGCCATT
GGCCATCAGGAAGTCCAGCGCGCGGTACACGGTGGGCGGGGCATCGGCGCCCACGCCCTT
GCCGTTGCGCACCCATTCCAGCAGCTCGTAGGCCTTGACCGGCTTGCCAGCCTCGGCGAT
CAGCTTCAGCACGTTGGCGCGGATCGGGGTCAGGCGCAGCCCGCGTTCGCGCGAGACACG
CTCGACCACCGCCACGAAATCCGATGCGTCGTGGACATGGTGGTGCGGGGCGGTACAGGC
AGTGGCGGTCTTGGCGGGCATGCGTGTTCTCCGGTTCGGGCCTGGCAAGGATGCCTCAGG
CCGTTGCTACCTTGGTGATGGCCACATCAATGCGTTTCAAGGCCTGCTCGCGGCCGGCCA
GGTAAACGGTATGGGAGATGTCAGGACTGACCTGGGTGCCGGTGATCGCCACGCGCAGCG
GCTGGGCGACCTTGCCCATGCCGATCTCCAGCGCTGCGGCCGCGTCGTGCAGGGCGACGC
CCACCGACTCGGCGGTCCACTCCGGCAACGCTGCCAGCAGCTCGCGGGCCTTGCCCAGCG
CCACCTCGGCACCGGCCTTGAGGTGCTTGGCCACCGCCGCTTCGTCGTACCCGGTCAGCG
GCTGGTACCAGACCACGGCCTTCTCGGCCATTTCCTTCAGGGTCTGCACGCGTTCACGCA
GGGCGATCACCACATCCTCCGGGGCCGGGCCGGCGGCCACGTCCAGGCCCAGCTTCTGCA
ACTGGTAGACCAGGTGCGGCACGATGGCGGCCACGTCCTCGGTCTTCAGGAAGTACTGGT
TGACCCAACCCAGCTTGGCCATGTCCAGGCGCGAGGCCTTGGAATTGCAGTCCTTCACGT
CGAACAGGTCGATCAGTTCCTGGCGGCTGAACAGCTCCTGGTCACCGTGCGACCAGCCCA
GGCGGGCCAGGTAGCTCAGCAGCGCGTCGGGCAGGTAGCCGGCGTCCTTGTACTGCATCA
CGTCGGCCGCACCGGTGCGCTTGGACAGCTTGGCGCCCTGCTCGTCCAGGATCATCGGCA
TGTGGCCGAACTTCGGCACCGGCGCACCAATGCCCTCGTACAGGTTGATCTGGCGCGGGG
TGTTGTTGATGTGGTCGTCGCCGCGGATGACCTCGGTGATGCCCATGTCCCAGTCGTCCA
CCACCACCGCGAAGTTGTAGGTGGGGTAGCCGTCCGGGCGGAAGATGACCATGTCATCCA
GCTCGCTGTTGGCGATCTCGATGCGGCCCTTGATCAGGTCGTCGAACACCACCGTACCTT
CCAGCGGGTTCTTGAAGCGGATGACGCGGTTCGGGTCGTCCTTGTACGGCAGGCCCAGTT
CGCGTGCAGCGCCGTTGTAACGCGGCTTTTCCTGCCTGGCCATGGCGGCCTCGCGCATCG
CGTCCAGCTCTTCGCGGGTTTCGTAGGCGTAGTAGGCCTTGCCGTCGGCGATCAGCTGCT
CTGCCACTTCCCGGTAGCGGGCGACGCGGTCGGTCTGATAGATCGGGCCTTCGTCGTAGT
CCAGGCCCAGCCACTCCATCGCCTCCAGGATGGCGTCGATCGCGCCCTGGGTGCTGCGTT
CACGGTCGGTGTCCTCGATGCGCAGCACGAACTCGCCGCCACGGTGGCGGGCCTCCAGCC
AGCAGTACAGCGCGGTGCGGGCACCACCTATGTGCAGGTAGCCGGTGGGACTGGGGGCGA
AGCGGGTGCGGCAGGTCATGGACGGCTCGAGGAACGGGAATCCCCCGATTTTACCAGCCC
GCCGCCCCCGACGGAAAAAGGGGACGGAGGGGATTAAGTCGCGATTGCCCAGCCCGTGGG
CACTGCAACCGGGAAACGGAGGGGAGATGCGACTTAATCCCCTCCGTCCCCTTTTACGGT
TCCACCTTGCGCGGGAACGGCTGCTCGCGCATCGCGGCGTTGTAGGCGAACGAGGCGACG
ATGGCTGCGGCCTGCTTCAGGTCTTCCGGCTCGGCGTGGTCCCAGGTGTCCAGGTGGCTG
TGGTGGACATTGGTGAAGTAGTCCAGCCGGTCCTGGATGAACTGGAAGCCCGGCAGGCCG
ATGCGGTCGAAGCTGATGTGGTCGGTGCTGCCGGTGTTGCGGGTCGCCACGGTGGTGGCG
CCGACGTCATGGAACGGCGCCAGCCAGGCTTCGAAGATCGGCATCGCCGCCAGGTTTTCC
TGGGCGTAGATGCCCCGGAAGCGGCCGGAGCCGTTGTCCATGTTGAAGTAGACCTGGAAC
TTGCTGTAATCGCGGGTCTTCTGCAGTGCACCGGTCGGCTCGCGCAGCGACGCCGGCAGC
GCCTTCTGCGCCGGGTCGGTGGGCTCCGGGAACCGGCCGAAATGCTTGGCCACATAGGCC
TGCGAGCCGATCAGGCCCTGCTCTTCGCCGCTCCACAGCGCCACGCGGATGGTGCGCTTG
GGCCTGGCGCCGGTGGCCTTGAGGATGCGCATGGCCTCCATCATCACCGCCACGCCTGCG
GCGTTGTCGGCCGCGCCGGTGCCGCTGTGCCAGGAATCCAGGTGCGCGCCGATCATCACC
ACTTCATCAGGCCTGCCGCTGCCGCGGATCTCGGCCAGCGTGTTGTAGCCGGGCCGGTCG
GCATCATCGGTGAAGCGCGCGGCCACATCCACGCGCAGGCGCACGGTCTGCCCGGCCTTC
AGCGCGCGCACCAGCGGGTTGAAGTGCTCGCTGATCATCGCCAGCTCGGGGATGCCGACC
GGCTCGCCGGCCTTGCGCGAACCACCACCGGCAACGCGGATGATGCCGTTGTCCCAGCTG
CTGATGCTGATCGAGGCCAGCGCCCCTTCTTCGACGAAGAACGCATTGACCTTGGTCGCC
AGCTGCTGGCGTTCCTGGTACTCCTTGACCCGCTTGGCGCGCTCGGCGGTGGCGTCCTGG
TCCTTGGGCAGGGTGAACGCCTGCAGGCCTTCCAGCGAAGTCGCGTCATGCCGATGGGAA
TCCGGCTCGGTGCCGCGCTTGTACTCGCGCGCCTCGCCCAGCAGCAGGATCTTGCCGCGC
AGCTTGCCGCGGTACTTCTCGATGTCTTCGGGCTTCTTGATCTCGACCTGGACCAGCTCG
CCTTCAACCGGGCCCTGGGTGCCAGGCGTCCACGCCTTGGGCAGTGCGTGCAGCGGCTGC
ACACGGTCACCCAGCATTTCCACGCTGGCCGAGGTGAACTCCCAGCCACGGCCAAAGTCA
TCGAACGCTTCGTCGTGGACGTTGTCCAGCTTCCATTCGTTGAACTTGCCGCGGGTCCAC
GCGTTGGCGCGGCCCATCGCCGGGGAGTTGGTCAGCCGCGGGCCGATGCGTTCGGTGAGA
TAGCTGAAGGTGTCCATCACCTGCGAACGGTGGAAGGCCTCCTGGCGGATGCGGCTGACC
ATGTCCAGGTCCACCGTCTCGCGCTGCTGCGCCGCTGCATTTCCACCCATCGCCAGCGCT
ACGGCCAGCACGCCCCACTTCAACACATCGCACCCCTGCCTTCCGGCCTGCTCATCAACC
CATCGAGTCTAGCCAGCAGCGGCGCCGCGATACCGTCCCATCGGTCATGGGCGGCGCGGA
AGCGTGCGAACCAGGGTTCGCCCCCACAGAAGAGTGGTTGGGTCGCATCTGCCAAACCAC
CTCACCCACTCCACCCCAGCCACAGCTGCGCCCGCTCCGGCAGCAGCAGCAACCAGTGCC
GCCGGTCGATGCTGCTGCAGCCATACACCGCCGCATGCGCGGGCCAGTCATCGGGCAGGC
CACCGATGCCGATTTCCGCAAGTGCTTCCGCCCCGGCCTTCCATGGCCGGTAGCGCGGCA
CCTTCCCCGCCAGCGCACCGCGTCCCTGCCGCGCGCCCTGCAACCAGGCCAGGCCCTTGC
CCTGCAATCCCTCGCAGGTCACCGCGGCCAGCTGGAAGCGGACCAGACCGGGGGCGATCC
GTGCCCCCGGCAGGGCCGCCAGCACGCCATGTGCCTGCAGCAGTGCATCCACTTCCAGCA
GGGCCGGAATGCCCTGCCGCGCCCGTTGCCGCAATCCCTGGCGCCAGCTCATGGCGTGCT
CCTTACTTCAGGTCCGCGCCAAGCGCGTACCAGTCGACCCGGCGGGTCACCCACATCGCC
AGCGCCAGGATCACGAACAGCAGCAGCGATCCCATCAGCAGTGCGTTGTTCTCCGACACC
AGCAGGCCATACAGCGCGCCGTACAGCACGGTCAGCAGCGCAGCGAAGCCAAGGCCGCGC
TTCCAGTGGCCCAGCACGTTGGCCAGGTACACCGCCTGCAGGCCGATGCAGGCCACGGCC
GAGACCAGGTAGGCCTTCCAGAACGCGATGTGCTCGGACAGGCTGATCAGCAGCAGGAAG
AAGATCGCCAGCGCCAGGCCGACCATCAGGTACTGCAGCGGATGGATGCGCAGCGACTTG
ATCAGTTCGAACAGGATGAAGCCGACGAAGGTCAGCACCACGAACAGCACGCCGTACTTC
GAGGCACGGTCGGCCTGGGTGTAGGTATCGACCGGATCGACCAGCGACACCGTCACGGCC
TGCGAATCGATCGTCCCCTCGCTGCGCAGCTGGCGCTGTGCATCGGAGGCCAGCGAGGAC
ACCGCCCAGCGTGCTTCGAAGCCCTGTGCATCGACACGCCGTTCGTTGGGCAGGAAGGCG
CCGCTGAACGACGGATGCGGCCAGCTCGACCGCAGCGCGATCCGGGTGTCATCGCCCACC
GGCACCACCGACAGCATGCGGCTGCCATCCAGGCGCAGCTCCAGTTCAACGGTGCTGGCG
GCCAGCGCGCCGCCCTGATCCGCGGCGAAACCGCTCACCGGCGCATGCAGGCCACGTCCG
ATTTCGCTGGCCACGCCTACACCGGGCAGCAACCGCAGCTGCTTGCCGTCCACCCGCAGG
TTCGGCGTGCCCACCAGGCCGCGCACATCGGAAACCCCCAGCGCCACATAGGGCTGGCCA
TAGGTGCGGCCGTTCTTCACCGGATAGTCGTCTTCGGCGAAAGTCGCCTTCAACTGGCCA
TTCCAGCTGTACACCGGCACCTTGAACAGGCCGACCTCGCGCTGGCTCGGCAGCATCTCG
CCGCCCACCTCCAGCGACGCCGGCATCTGCAGCCAGTGGCCCTCGGTCACCTGGATCTCG
GTCTTCTTGACGCCCAGCGGGTCAACCAGTTCAACCTGCTTGCGTTCCACCCACGGCACC
ACCCGTACCGGGCCCACCAGCTGCTGCGTGCCGGCACGGCTGTCGGCCACCCGGGCAAAG
GCCTCGTCGCGGTACTGGCTGCGCTCGGTGATGACCCCGCGGATCATCATCAGCGGCACC
AGCAGCAACAGGATCAGCCCGCCGACAATGGCGAACCTCAGCAGCATCTTCAGGGATTTC
ATGGTCCATCCTCGTTGGAGAGGGCTGCAGGATGGACCGCTGCGGTGAGCAGGGTTTGTG
GCGAAGTTGAAGCGAGTGTGAAGTCAGCGGCGCGGACGCTGGCCCGGCACTGACAACGGC
AGCCACAGGCTGGCCACGGTGCCACCGCCGTCGCGCGCGTCGAGGCTGGCGCGACCATCG
TGCAGGCGCGCGACCTCCTGCACGAACGGCAGGCCCAGGCCGGAACTGCGCCGGCCGCTG
CCCGGGCGGGCAAGCGAATAGAAGCGTTCGAACACCCGTTCGCGCGCGTAGTCGGGAATG
CCGGTACCGCGATCCGCCACCTGCAGGCGCACGCCCTGCCCGTCCACCTCGGCCTGCAGT
GCGATGTCCGCGCCGGGCGGTGAGAAGGCAATGGCGTTGTCGATCAGGTTGTGCAACGCC
TGCCGCAGCAGATAGGCATCGCCCTGCACGCGCAGGTCGGGCGCGCTGCCGATGCTGACC
TGCACGCCGGCCGCCTGCGCACGCACCTGCGCCGCCGCTGCCGCATCGGCCAGCAACGTT
GGCAGCGCGATCGGATCGCGGGTCTGCAGCCAGCCGTGCTGTTCCACTTCGGCCAGCGCC
AGCAGCTTGTCGATGGTCTCGGTCAGCCGCTCCTGCTGGTCGACGATGCTGCGCGCGAAA
TGCACGCGGTCGGCCTCGGGCAGCGGCTCCTGCAGCAGCTCGGCGGCACCGCGGATCGCC
GCCAGCGGGCTCTTCATTTCATGCGTCAGTGACTGCACGTACTGTTCGACATAGGCCTTG
CCCTCCAGCTTGCGGCGCATGGTTTCCAGCGCCTGGCCCAGGTCGCCGATCTCGTCGCGG
CGGCGCCGTGGCGGTGGCACCGGTTCGCCGGCGCTGACCGCGCGTGCATAGCGGCTGAGC
TGGCCGAGGCCGGTGGTGAGCCACATCGTCACCAGCACGCCGACCAGCGCCGACAGCCCG
ATCAACCAGGCGCCGCGCTCGATGATGGCGCGCTGGCTGGCGGCGATGAACGGATCGATG
CTGCGGTTGGGCTGGGCCAGGCTGAGCACGCCGATCAGGGTGCGCCCATCGGCCGGGTCG
TATACCGGCGCCGCCACGTGCATCACCGTATCGCCTTCTTCGCCTGGTATTTCCGGGCTG
GAGCGGGCGCCGTACTCGCCACGCAGGGTGCGGTAGACATCGTTCCAGCGCGAATTGTCA
CGCCCGAGGTCGCGGCCCAGCGAGTCGTAGATGACGATGCCCCTGGCATCGGTGATGGTC
ACCCGGTAATCCAGCGATCGCTTGGGAAAACGCCAGACCATCGCCTTCAGGTCGCGCTGC
CGCGCCTTGGCCAGGTTGCGGGTGAAGCTGCCGCTGCGGATGGTGCCGTCCTTGACGTCG
GCGGCGGCCATCTCGGCCAGCACGTTGGCCGCATCGACCAGGGTCGATTCCATCGCCTGG
CGCACACCGGGCTTCACCTCGTTGACGAATACGCGCATCACGAAGAACGCGGCGATGCCG
GTGATCAGGAAGAAGCCGAGGAACAGCTTCAGTACCAGGCGCATCGGCTAGACCTCCAGC
GCGTAGCCGAGGCCACGGTGGGTGCGGATCGGGTCGTCGCTGGCACCAGCCGCACGCAGC
TTGGCGCGCAACGTCTTTACATGGGTGTCGACGGTGCGGTCGGCACTGTCGGCGCTGCTG
TCCCAGCCCCGGTCCATCAGCTGCGCGCGGCTGAGGATGGCACCGGGGCGCTGCAGCAGC
GCTTCCAGCAACGCGTACTCGTATCGGGTCAGGTCCAGCGCATGGCCGCGGAAGCGGATA
CGCCGGCCTTCGCGGTCGATGGCGAAGGCGCCATGTTCCTGCCAGCCCGCATCTGCGCCG
GGGGCTGCCACGACCGGTGCCACGCGACGCAGGCGCGCACGCACCCGCGCCACCAGCTCA
CGCGGCGAGAACGGCTTGGTCATGTAATCGTCGGCGCCCAGTTCCAGGCCGAGCACGCGG
TCCACTTCATCGTTGCGGGCGGTCAGGAAGATCACCGGCAGCTGCGCCGCCGGCCCGGGC
TGCGCACGCAGCCGCCGGCAGACCTCGAAACCGCCCAGGTCCGGCAGGCCCACGTCCAGC
ACCACCACGTCGATATCGCCGGCCTGCAGCCGTTGCAGGGCCTCGCCGCCCAGCAGGCAG
TGGCTGGCGGCATAGCCTTCGCTGCGCAGCGCATAGAGCACGGTTTCGGCGATGGCGGCT
TCGTCCTCGACCACCAGGACATGGGCAACGGGAGCTGTCATGGCGCGCAGCATAGCCGCT
GCGGCCGCCGCCCCGTACACTGCCGCCCATGAACTATCGCCACGCCTTCCACGCCGGCAA
CCACGCCGATGTGCTCAAGCACATCGTGCAGCTGGCCCTGATCGACAGCTTCAAGCGCAA
GGACAGCCCGTTCTTCGTGCTCGACACCCACGGCGGTGCCGGCCGCTACCTGCTGGCCAG
CGAAGAGAGCCGCAAGACCCTGGAGGCCGAATCCGGGATCATGCGGCTGATGGCCCAGCC
CAGGCTGCCGGAGGTGGTCGAGCGCTACCTGAAGGCGGTGCAGGCCGACAACCCGGTGGG
CGCGCTGACCAACTACCCGGGCTCGCCGCTGCTGAGCGCACAGGCGATGCGCGCGCAGGA
CCGCATGGCGGTCTGCGAGCTGCAGGAAGCCGAAACGGCCACGCTGAAGGCCCTGTTCGC
CCATGACAGCCGCGTCGATGTGCGCCCCGGCGATGGCTATGCCCTGCTGCGCTCGCTGCT
GCCGCCGAAGTTCAACGGCAGCAAGATCGGCCGTGGTCTTGTGCTGATCGACCCGCCGTA
CGAGGCCCAGGACGCCGAGTACCAGGCCGTTCTGGCCGCCCTGGCCGAGACCCTGGCGCG
CTGGCCGCAGGCGACCTGCGCGGTGTGGTTCCCGATCAAGCAGCGCCGCACCATCCTGCA
CTTCCTGCGCAAGGCCACCGCTCTGCCGGTGAAATCGGCGATGACGATCGAGTTCCTGGT
GCGCCCGGACGACTCGCCGCTGCGCCTCAACGGCAGCGGCATGCTGCTGCTCAACCCGCC
GTGGCAGTTCGACCGGGTGGTCGGCCCGGCCCTGCCGGCGCTGCGCCAGCACCTGGGCGA
ACCGGGGGCCAGCACCCGCCTGGATTGGCTCAAAGCCCCCGAATGACGGCCTTCACGAGG
CTGTACCGCCGTGAGCCTTTCGTTCACGGAATGCAGCCCCGGTGATGCCACAATCGATGG
ACCACCAAGGAATCACCCGGTATGGCCACTCGCAACCGCATGCCGCCCTGGCATGAGATC
TTCAAGGCTCCCAGCGGCCACGAGCTGCTGATCCGCCCCATCCGCCCGGAAGATGGCGCA
CCGCTGCAAGCGGCGTTCAGCCTGTTCGGGCCGGAAGAAATCCGTGATCGTTTCCTGCAG
GCGGTGACCGAGCTTTCGCCGGAAACCACCCAGCGCCTGACCCACCCGAATCCCAAGACC
GAGATCACCCTGGTCGCAGCCGAATCCCTGCCTGCTGGCGAAGCGGTGGTCGGCGCGGTC
GCCCGGGCCTCGATCATCCCCGGCACCCGTGAAGCCGAGTACGCGATCCTGATCAGCCGC
TTCCTCATTGGCCAGGGCCTGGGCCGGCAGCTGATGCGCAAGCTGGTGAAGTGGGGCCGC
GGCAAGTACCTGGACCGCCTGTACGGCGACGTCGCCGCCGAGAACGAGCCGATGAAACAG
CTGGCCGCCTCGCTGGGCTTCAAGCCGGTCCCGCACCCGGCCGGTGCCGAAGGCCTGGTG
CGGATGGTGCTGGAGCTGGACAACTGACAGATGCGCCGGGCCCCGCCCGGCGACGCCTGC
CGGTAGTGCCGGCCGCTGGCCTGAACTGCGTTACCCCAACGGCACATGAGGCTGCCGGCA
ATCGGCCGGCACGACCCACCGGGCTTCGATCGGGCTTCTGCTAAAATCCGGGGTCCATGT
CGCGTACCTCATACCCCGCCCCGCCGCTGCCGCGCGCCGGCCAGCTCCGCGCCTGGTGGC
GCGCCCCCGCCTCGCCGACCGCCCTGGCCTGGTACCTTGCCCAGGCCGCGCGTGCGCACG
ACGCCCCGCTGCTGGTGATCGCCCGTGACAACCACGGTGCCAACCAGCTCGAAGCCGACC
TGCACACCCTGCTCGGCGGCGATCCGGCCCTGCCGGTGGTCGCCTTCCCGGACTGGGAAA
CCCTGCCCTACGACCGCTTCAGTCCGCATCCGGACATCATTTCGCAGCGCCTGGCCGCCC
TGCACCGCCTGCCCGCGCTGAAGCGTGGCCTGGTGATCGTGCCGGTGCAGACCCTGCTGC
AGCAGCTGGCCCCGCGCAGCTACGTGATCGGTGGCAGCTTCGACCTGAAGGTCGGCCAGC
GCCTGGACCTGGAAGCCGAGAAGCGCCGCCTGGAAAGCGCCGGCTACCGCAACGTGCCGC
AGGTGATGGACCCGGGCGACTTCGCTGTGCGCGGCGGCCTGCTCGACGTGTACCCGATGG
GTGCCGACGAGCCGCTGCGGGTGGAACTGCTGGACGAGGACATCGACTCGATCCGTGCCT
TTGACCCGGAAAGCCAGCGTTCGCTGGACAAGGTCGAGGCGGTGCACATGCTGCCCGGCC
GCGAAGTGCCGATGGATGAAGCCAGCATCGCCCGCGTGCTGGCCACGCTGCGCGAGCGGT
TCGATGTCGATACCCGGCGCAGTTCGCTGTACCAGGACCTGAAGTCCGGACTGGCGCCGG
CCGGCGTCGAGTACTACCTGCCGCTGTTCTTCGAACGCACCGCAACCCTGTTCGACTACC
TGCCCAGCGGCAGCCTGCCGGTGGTCTGTGCCGGTGCGTATGAAGCGTCCGTCGCGTTCT
GGGCGCAGACTGCGGACCGCTATGAGCAGCGCCGCCATGATGTGGAGCGCCCGCTGCTGC
CGCCGTCGGCGTTGTACCTGTCGCCGGAGCTGCTGCGCGAGCGCCTGAACGATGCCCCGC
GCATCGAGGTGTGGGCGGCTGACCATGCGCGCATCGCCGACGCGCACGCGCTGGGCGACC
AGCCGCTGCCCCCGCTGCCGGTGGCCGCGCGCGAAGCCCCCGCTGGCGATGCGCTGAAAT
CCTTCCTCGGCCATTATCCGGGCCGGGTACTGATCGCCGCCGATTCACCCGGCCGCCGCG
AGGCGCTGCTGGAAGTGCTGCAGGCCGCCGAGCTGAAGCCGCCGGTGGTGGCCGACCTGC
CCAGCTTCCTCGCCGATGATGCGCGCTTCGCGATCGCGGTGGCACCGCTGGAGGATGGCT
TCGCGCTGGACGATCCGCGCATCGCGGTGCTGACCGAGCGCCAGCTGTTCCCCGAGCGCG
CCGGCAGCACCCGGCGCACGCGCCGTGCCGGCCGCGAGCCGGAAGCGATCATCCGCGACC
TCGGTGAACTGACCGAGGGCGCGCCGATCGTGCACGAGGATCATGGCGTCGGCCGCTATC
GTGGCCTGATCGCGATGGACGTCGGCGGCATGCCCGGCGAGTTCCTCGAAATCGAATATG
CCAAGGGCGACCGCCTGTATGTGCCGGTCGCCCAGCTGCACCTGATCAGCCGCTATTCCG
GTGCGTCGGCGGAAACCGCGCCGCTGCATTCGCTCGGTGGCGAGCAGTGGAGCAAGGCCA
AGCGCAAGGCCGCCGAGAAAGTACGCGACGTCGCCGCCGAACTGCTGGAGATCCAGGCCC
GCCGCCAGGCGCGTGCCGGCCTGGCACTGCAGGTCGACCGCGCGATGTACGAGCCGTTCG
CGGCCGGTTTCCCGTTCGAGGAGACCCCGGACCAGCTGGCCGCGATCGACGCCACCCTGC
GCGACCTGGCCAGCAGCCAGCCGATGGACCGCGTGGTCTGCGGCGACGTCGGCTTCGGCA
AGACCGAGGTGGCGGTGCGTGCGGCCTTTGCGGCCGCCAGTGCCGGCAAGCAGGTGGCTG
TGCTGGTGCCGACCACGCTGCTGGCCGAACAGCATTACCGCAACTTCCGCGACCGCTTCG
CCGATTACCCGCTGAAGGTCGAGGTGCTGTCGCGCTTCAAGACCACCAAGGAAATCAAGG
CCGAGCTGGAAAAGGTCGCCGCCGGCACCATCGACGTGATCGTCGGTACCCATCGCCTGC
TGCAGCCGGACGTGAAGTTCAAGGACCTGGGCATGGTCATCGTCGACGAGGAGCAGCGTT
TCGGCGTACGCCAGAAGGAAGCGCTGAAGGCGCTGCGCGCCAACGTGCACCTGCTGACCC
TGACCGCCACGCCGATTCCGCGCACGCTCAACATGGCCATGGCCGGCCTGCGCGACCTGT
CGATCATCGCCACGCCGCCGCCGAACCGGCTGGCGGTGCAGACCTTCATCACCCAGTGGG
ACAACGCGCTGCTGCGCGAAGCCTTCCAGCGCGAGCTGGCGCGTGGTGGCCAGCTGTATT
TCCTGCACAACGACGTGGAAAGCATCGGCCGCATGCAGCGCGAGCTGTCCGAGCTGGTGC
CGGAGGCGCGCATCGGCATCGCCCATGGGCAGATGCCCGAGCGCGAGCTGGAAAAGGTGA
TGCTGGATTTCCAGAAGCAGCGCTTCAACGTGCTGCTGTCGACCACGATCATCGAGTCGG
GCATCGACATCCCCAACGCCAATACCATCATCATCAACCGTGCGGACCGTTTCGGCCTGG
CCCAGCTGCACCAGCTGCGTGGCCGCGTCGGACGTTCGCACCACCGCGCCTACGCGTACC
TGATCACGCCCGACCGCCGCGCGATCACCCCCGACGCTGAGAAGCGCCTGGAAGCGATCG
CCTCGATGGACGAGCTGGGCGCCGGCTTCACCCTGGCCACGCACGATCTGGAAATCCGCG
GTGCCGGCGAACTGCTCGGCGAGGACCAGAGCGGGCAGATGGCCGAGGTCGGCTTCAGCC
TGTACACCGAGCTGCTGGAGCGCGCGGTGCGCAGCATCAAGCAGGGCAAGCTGCCCGACC
TTGATGCCGGCGAGGAAGTGCGTGGTGCCGAGGTCGAACTGCATGTGCCGGCACTGATCC
CGGAAGACTACCTGCCGGACGTGCATACCCGCCTGACCCTGTACAAGCGTATTTCCAGCG
CGCGCGACAGCGATGCGCTGCGCGAACTGCAGGTGGAGATGATCGATCGCTTCGGCCTGC
TGCCGGATGCGGCCAAGCACCTGTTCGCCATCGCCGAGCTGAAGCTGAAGGCCAACACGC
TGGGCATCCGCAAGCTGGACCTGGGCGAAAATGGTGGCCGCATCGTGTTCGAATCCAAGC
CGAACATCGACCCGATGGCGGTGATCCAGCTGATCCAGAAGCAACCGAACCTGTACGCCA
TGGAAGGGCCCGACAAGCTGCGCATCAAGCACCCGCTGCCGTTGCCGGAAGACCGCTTCA
ACGCGGCCCGCGCCCTCCTGACCACCCTCGCCCCGGGTTGATCGCCCCCCGAACACCCCG
CACCGGTCCCCACCCGGTGCGGGCGGATGACCATGTTTCCTGACGCCGTACCCGCCCCCG
ACCTGCTGCACGCGCACGCCTGCCTGATCGATGCCCTCTCGATGTCGCTGCAGATGCGCG
ACGCCTACACCCGCCATCACTGCGACCGCGTCGGCCTGTTCGCGCAGCGGCTGGCCGCGC
ACTGCGATCTCGACGACCAGGCCTGTGCGCAGGTCGGCCTGGCCGCGCGCTTCCACGACA
TCGGCAAGATCGGCATTCCCGACGACGTACTGCTGGCACCGCGCCGGCATACCGATGAGG
AGCGCGCGATCATGCGCGAGCATCCGGTGCGCGGCGAGCACATCTTCCTGGCCACCGGCC
GCAGCGACGCCGCGCCCGTGGCGCGGCTGATCCGCGCCCATCACGAAGCCTTCGATGGCA
GCGGCTATCCCGATGGGCTGCGCGGCGAATCCATCCCGCTGGGCGCGCGCATCGTCACCA
TCGCCGATGCCTACGATGCGATGACCAGCGTGCGCCCGTACCGCGACGCGATGGAGCACG
AAACCGCGTTGCGGATCATCGATTCGCAGTCTGGAGGGCTGGTGGATCCCTACGTGCTGC
AGCGCTTCCATCGCATGCTGGCGCGGGAGCCGGAGCTGGCCTGAGATCTTCCGGAAGGTG
AAACGACCCGTCGGTAGAGTCGACTGTCAGTCGACTGCTCTTCGTCCAGATCGCGAAAAT
CCCGCGCTGCGCGCGATAGTCGACTGACAGTCGACTCTACCAGTCGGCGCTGCGCTACCG
GCCTGGAAGACAAAAGGCCCGGCATTTGCCGGGCCTTTCGCATCACGCAGTCACGGGTGA
TCGATTACCAGATCACCACGCGCTTGTCGTCGGCACGCACCATCGCGTCGCCGGCCTTGC
ACTGGAATGCAGCGGCATAGGACGGCATGTTCGACGGTGCGCCGTTGGCACGGAAGTTGG
CCGGGGCGTGCGGATCGGTGTTCAGGCGGACGCGCAGCTCACCATCGGTGAAGTTGCGGC
GCCACACGGTGGCCCAGTTCATGAAGAAGCGCTGGTCCTGGCTGTGGCCATCCACTTCGA
CATTCGCCTTCGGGTCTTCCTTCAGCGCCATCTGCAACGCGTCGTAGGCCACGGTCAGGC
CGCCGAGGTCGCCGATGTTCTCGCCCAGGGTCAGCTTGCCCTTCACGAACACGCCCGGCA
CCGATTCATAGCCGTCGAACTGCGCGACCAGCTGGTCGGTACGCTCGGTGAAGGCCTTGC
GGTCGGCGTCGGTCCACCAGTTGTCGAAGTTGCCGTTGGCGGCGAACTGGCTGCCCGAGT
CGTCGTAGCCGTGCATCATCTCGTGGCCGATGACCGCACCGATGCCGCCGTAGTTCAGCG
CCGGATCGGCCTTGGCGTCGAAGAACGGTGCCTGCAGGATCGCCGCCGGGAACACGATCT
CGTTCTTGGTGGCGTTGTAGTACGCGTTGACGGTCTGCGGGGTCATGCCCCACTCGGTCT
TGTCCACCGGCTTGCCGATCTTGTCCAGCATGTAGCGGTAGTTGAACGCACGCGCCGCCT
GCATGTTGCCCAGGTAGCTGTCGCCGTTGGTCTGCAGGCCCGCCCAGTCACGCCACTTGT
CGGGGTAACCGATCTTCGGGGTGAAGCTGGCCCACTTCTCCAGGGCCTTCTTCCTGGTTT
CTTCGCCCATCCACGGCAGCTGCTCCAGGCGCGCCTTCAGCGCCTGCGACAGGTTTTCCA
CCAGGTGCTGCATGGCGACCTTCGACTCGGCCGGGAACACGGCGTCGACGTACAGCTGGC
CCAGGGCCTCGCCCATGCCACCGTTGACCGACTCCAGCACGCGCTTCCAGCGCGGCTGCA
TTTCCTTCTGGCCACGCAGGGTGGTGCCATAGAAATCGAAGTTGGCCTTCTCGAACTGGC
TGCTCAGGTACGGCGAGGCGTCGTCGATGGTGTGGAAGCGCAGGTAGGCCTGCCAGGTGC
TGGCCGGCACATCGGCCAGCATCTTGTCCATTTCAGCGAAGAAGCCCGGCTGGGCCAGCG
AGAACTTCTGCGCGGCCGGCACCTTGAGGGTCTCGAACAGCGCGGTCCAGCTGAAGTTCG
GGGTCAGCTTGTCGGCCTCAGCCGCGCTGAGCGGGTTGTAGCGCTTGGCCGGGTCACGCA
TTTCGATGCGCGACATTGAGGCCTTGGCCAGGCGGGTTTCGAAGGCCATCACGGCCTTCG
CCTGCTCGGCGGCCTGCGCCGCGTCCACGCCGGACAGGGTCAGCACCTGTGCGATATAGG
CCACGTAGGCGTCGCGGATCTTGGCCTGCGCATCGTCGAAGTAGTAGCCCTTCTCCGGCA
GGCCCAGGCCACCCTGGCCGACGTAGGCGATGACGTTGGCCGAATCCTTGTAGTCGGCAT
TGGCGAACAGCGAGAACAGCACGCCCTTGCCCTCGGCCTGGCTGTCGCGCAGGTACCGGG
TGATGGCGGCGGTGTCGTTCAGCGCGGTGATCTTGTCCAGCTGCGGCTGCAGCGGCGCCA
GGCCGGCAGCTTCGATCTTCGCTTCATCGTTGCCGGTCTTCCAGATGTCACCGATCTTCG
CTTCCACCGAGCCCGCCTTGGCCTGGCTGGCGGCGGCCTGCTGCACCAGCGCGTGCTGCA
CTTCCAGCGAGCGCTCGCGCAGGATCTCGAAGCTGCCCCAGGTGGTCTGGTCGCCCGGCA
CCGGGTTGGCCTTCAGCCACTTGCTGTTGACGAAACCATTGAGGTCGGTACAGGCCGGAA
TGGCCGGATCGAGGTCGGCGCTGTTGAGCGAGATCAGCGGCGTCTTGATCTGCGACAGGT
CGAAGGCCGGCTTGGCGTCGGCACTGGCCGCCGGGGCGGTTTCGTTCTTGCCACAGGCCG
CCAGTGAGGCAGCGATGGCGATGGTCAGGCCCAGCGGGACCAGGTTGCGGACGTTCATGA
GGCTCTCCTGCGGGTAATTTCACAGGGTAGCCGCGGGAGCGACGCTGGGGACCGGCCAAA
GGTCACGAGCGCATGGCGCGGCTCCGTCTGCATGCCGCTATGCTCTGGCTTCCGCGATCA
CTGGACTTCATGACCATGGACGAAGCTGCGCTGCTGCAGGCCATCGACGCTTGTGAGTGT
CTGTTCCTGGCGGGCATCGGCGAGCCGGAAGCGAATCGTCTGCGCCTGGTCGTCGAGGAA
GGCCTGGTGGTCGGAAAGCCCTCCCGTGTGGAGCTCGCTCATGGACGTTCAATCGATGAT
GCGCGTGCGATAGAGGTGATGCCCCACTCGCAGCGTTTTGAGCTGATCTGGGACCACTAC
ATCAGCTACGCCGTGCACAACGAGTCCTACCAGAGCTGGGACGACGCCGAAACCTGGAGC
GGCAACCTGTTCCGCCGCTACAGCCGTTCGAAATTCCTCGATTATCTGGACCATGCCACC
TTTGCCGATGTCAGTTACCCGGGCCCATTCACGCACTATCAGGTGATATGCCAGGAACAC
GTCATCGACATTGCCGCGTTGCAGCCGCCGAAGGTGCGCCGCATGGATCCCTCGTAGCTG
GCTGATGCAGCCCCCATGGCTTGGCTCTACCGGGTTGCGACAGCGCCGGCCGAGCGTGGG
CTCGGCTCGACAAAAGCGAAGGCCGGCTTGCGCCGGCCTTGTGCTTCTTACTTCGCCTTG
CCCTGGTTGGCCACGGCTTCGGCGGCCTTGCGCGCTGCTTCCGGGTCGCCCAGGTAGCGG
AACGACTGCACGGTCAGGTCGTCGTTCAGTTCGAACAGCAGCGGGATGCCGGTCGGGATG
TTCAGCTCGAGGATCTCCTCGCGCGAGACATTGTTGAGGTACTTGTACAGCGCGCGCAGC
GAGTTGCCGTGGGCAGTGACCAGCACGGTCTTGCCGTCCTTCAGCTGCGGCGCGATGGCG
TCGTGCCAGTACGGCAGCACGCGGTCCAGGGTGGTGGCCAGCGACTCGGTGCCCGGCAGC
GCGTTGCGGTCCAGACCGGCGTAGCGGCGGTCATGGATCGGGTGGCCCGGATCTTCCAGG
TCCATCGGCGGCGGCGGGATGTCGTACGAACGACGCCAGACCTTGACCTGCTCTTCGCCG
TGCTTGGCCGCGGTCTCGGCCTTGTCCAGCCCCTGCAGGCCGCCGTAGTGCCGCTCGTTG
AGGCGCCAGGACTTGTTCACCGGCAGCCAGTCCTGCTCCAGCTCGGCCAGCGCACCCTGC
AGGGTGTGGATGGCACGCTTGAGCACGGAGGTGTGGGCGACGTCGAACTGCAGGCCTTCC
TCGCGCATCAGGCGACCGGCGGCGGCCGCTTCCCGGCGCCCCTGCTCGGTCAGGTCGACA
TCGACCCAGCCGGTGAAGCGGTTGTCCAGGTTCCACTGGCTCTGGCCATGGCGCAACAGT
ACGAGTTTACGGGTCACTGCAGGGTCTCCAACGCGAGGAAAGGCAGGCCGCCATTGTAGC
CCGGCCGCCGCTCACCGGGCCGTGGCGCCGCCCGTGCGATGCTGTGACCGATGAATACGG
TGATCGATCCCGGATGTTGGGAAGGCAGCGTCTCCGCGGCACGCGCGCAGCAGCTCCAGC
TGGCCGGCCGCGTGGAGCGCCAGGACCGCCTGCCACGCGACGTCCGTTGGCTGGCCGGGC
TGGATGTTGGCTTTGAAGACGACGGCGCCATCACCCGCGCCGCGGCGGTACTGCTGGACG
TGGAGACGCTGAAGCCCGTGGCGCAGGAGATCGCGCGCATCCCCACGGTGATGCCCTACA
TCCCCGGCCTGCTCAGCTTCCGCGAGCTGCCGGCACTGCTGGCCGCGCTGGCGCTGCTGC
CGCGCACGCCGGACCTGGTGTTCGTCGATGGCCATGGCATCAGCCATCCGCGCCGGCTGG
GCGTGGCCGCGCATCTGGGCGTGGTCACCGACCTGCCCAGCATCGGCGTGGCCAAGTCGA
AGCTGGTGGGCCGGTTCGTCGAACCGGGCGCCGAGGCCGGTGCACATGCGCCGCTGCAGG
ATGGCGACGAACAACTGGGCTGGGTGCTGCGCAGCAAGGTGCGCTGCAAGCCGCTGTTCG
TGGCCGGCGGCCATCGGGTCAGTGCCGATACCGCGCTGGACTGGGTGCAGCGCACGCTGC
GCGGTTACCGGCTGCCGGAACCGACCCGGCTGGCGGATCGGCTGGCCTCGCGACGCGACG
AATGACCGCACCGGGCATTCCCCGGTGCGGCTTTCATTTTCATTCAATGATGCACGTGGC
CGCGATGGCCCTGCGCGTCCTCACCGTGGTCGTGGCCTTCATGGCCCTGCTGCGCGCCGC
CCTTTGCCGACGCCGGTCCAGCGCAGGCTTCACCACAGTGGTCCGCTTCGATCTGCAGCG
TCACGTGTTCGATGCCGAAGTCATCGTGCAGGCGCCCGCCCAGCTCACGGCGCAGCGCAT
CGGCGTCGGTGCCGTCGCGCATCACGATGTGCGCGGTCAGCGCCGGCGTGCTGGAGGCCA
GCGCCCACACATGCAGGTCATGCACGTCCAGCACCGCAGCATGACCGGACAGGCTGTCGC
GCACCTTGGCCACGTTCATGCCCTTGGGCACGCCTTCCAGCAGCACGTTGATCGCCTCGC
GCATCAGCACGTAGGTGCGCGGCAGTACCCACAGGCCGATCAGCACCGCCAGGATCGGGT
CGATCGGCTTCCAGCCGGTCCACTTGATCAACAACGCACCGGCGATCACCGCCACCGAGC
CAAGCATGTCCGCCCACACTTCCAGGTAGGCGCCCTTCACGTTCAGGCTCTCGCCGCTGC
CGGCCTGCAGCAGGCGCATCGAGATCAGGTTGATGACCAGGCCTGCGGCGGCGATCACCA
GCATGCCCGAAGATGCGATCTCCTGCGGTTCGCGGAAACGACCGATCGCCTCCCACAGGA
TGTAGGCGGCGACCACGAACAGCATGGCGCCGTTGATCATCGCGCCCAGCGCTTCCAGGC
GTGCATAGCCGTAGGTGCGGCGCGCGTCCGGCGGGCGCCGGCTCAACCGCACCGCGACCA
GCGCGATCATCAGTGCCAGTGCATCGGTGGCCATGTGTGCCGCGTCGGACAGCAGCGCCA
GGCTGTTGGTCCAGAACGCGCCCACCACCTCGATGACGAGGAAGGTGGAGGTCAGGCCGA
GCGCCCACCACAAGGGTTTCTCGTGGCGGATCTGGGATGGCAGGTGATCGTGGTCGTGGC
CCATGGCAACAGCTCCTTTGCGATGCGGTGCAGGCTACGCCGTGCTGGCGGGGGAGACTA
TTACGGTGTTTATAACATTGCAGCCCAGGCGATCCCTCACCGTGCATGGCCCGGCGCTAC
CGGAGCGTGGCCGGCAGCGCCAGGCCTGGCCTGGCGACCGCAGCGGACCGGCGTCCGCGT
GCGGTCAGAACCCGAAGCGCAGGCTGGCCCAGTACGCGCGGCCCGGTTCGTTGTAGGTCG
CCGCACCGGCATCGCTGCTGTTGGCCTCGCGGAACAGGCGCTTGTCGGCCAGGTTGTTCA
CGCCGAAGCCGAAGCTGACCGTCTCGGTCACCCTGTAGCGCGCGCTCACGCCCCAGATGT
TGTAGGCACCGCGGTCCTGCAGCGCGATCGAGGGATCGCAGCTGCCGGTGCAGCGCGGAT
CATTGTTGATGTTGGCGGTGGCCGGTTCCTGCTTGCCGTAGAACGTGCCGGTCAGCAGCA
CCGACAGCTTGTCGGTGGCCTGCCAGTCCAGCATCGTGTTGACGGTGTACTTCGGGATCA
CCGACAGCGGCTGGCCGGTGCTCTTGTTCTCGTTTTCCACCATGTAGGTGAAGTTGTTGC
TCCATTTCAGGCGATTGCCCTGCTCGCCCAGCAGCGGGATCACCAGGTTGCCTTCAAGCC
CCTGCACGATCGCCTTGGGCGCGTTCTCCCAGCGGAAGATGCGGCCCTTGGAGTCGGCGG
TCAGGCCAACCTGGGTGTAGCCGGCCTGGATCTTGTCCTTGTAGTCGTTGTGGAAGTAGG
TCAACGAGGCCTGCCAGCCGCTCTGCGGTGCCCACTCGATGCCCAGTTCCTTGTTCAGGC
TGGTTTCCGCCTTCAGGTCCGCGTTGCCGCGCATGTAGCAACCGGCACCCAGGCTCGGCA
GTGCATTCGGGCAGCCGTTGCCACGGGTGTAGTACAGATAGTCCGGATTGGACTGGTACA
GGTTCGGCGCCTTGAACGCGCGGGCGATGCCGCCCTTCACCACCCAGTCGCTGTTGATGC
GGAACTGCGCATTGAGGCTGGGGCTGGTGTTGTTGCCGAACTGGCTGTGGTGGTCGAAGC
GCAGGCCCGGGGTGACGATCCAGCGCTCACCCAGGTAGATGTTGTCTTCGACGAACACTG
CGGTGGTCTGCGCGTCGGCCTTGCCCCGCGCGCGATCGGCCGACAGCCCCGGGATACCGC
CGCCGCTGCTGCTGGACTGGCTCATCGAGTACGGGTCGGTCAGGCGGCTGTCCAGGTATT
CAAAGCCCAGCGTCCAGATGTTCTCGGCGCTGCCCAGCGAGGTCGGGAAGCTCACTTCGC
CATCCAGCTGGTAGTTGCGCAGGCGCGAGGTCGACCAGTCGGTGCCGTTGAAGCTGCCTT
CCGGGCCACCGGCCAGGCCTTCATTGATGCGCGAGTTGTTGACCGCTTCCACCGCGGCGG
TCACCCGCGAGGTCACGTCGCCCCAGCGGCCGCGATGGGTGATCGCGCCGGTGTTGCGGT
ACATGCGGTTGGTTTCCGCTTCGCCGTCGGCCAGCGCCGCCAGGTCAACGCCGGTCGAGG
TACCGGTAGTGCTGACCGCGCGGTCACCGGCGTAGATGTTGCCCTGGCGGCTGGTGCCGG
CTTCGAACTCCACCACCTGGTCGGCGGTGATGTCCCAGCGCAGCAACGCGTTGACGTCGC
GGTTCTTGACACCCTCGCGGCCAGCCGGCGGCACCGCGTTCGGGTTGGTGGCGTACTGGC
GGTTGAGGTCCAGTGAGTCGGCGTCGGTCTTGTTGAGGTTGCCGTACAGGCGGAACGACA
GGGTGTCGGTCATCGGCCCGCTCAGCTGCAGGCCGACGCGCTCGCTGCCGCCTTCGGCGC
TGTGCTCGGGCACCAGGCCATACAGGTCGACCGCGCCGGTCAGGTCGCCGGTCGGGCGCT
TGGTGATGATGTTGACCACGCCACCGGACGCACCGGAGCCATAGCGTGCCGCCGCAGGGC
CGCGCAGCACTTCGATGCGCTCGATCATTTCCGCCGGCACCCAGTTGGTATCACCGCGGG
TATTGCGCTCACCGCTACGGCCCATGCGCACGGCATCACGCGCACCGATGCGCTTGCCGT
CGACCAGGATCAGGGTGTTTTCCGGGCCCATGCCACGCAGGTCGATCTGGCGGTTGTTGC
CGTACTGGCCCGAGGCGCTGTTGCCGGTGAGGTTGACGCCCGGCATGGTGCGCAGCAGCT
CGGCGATGTCGTTGGCCGGCGGGCGCTTGGCGATGTCCTCGGCGGTGATGGTCGAGGTAC
CCAGTGCCTGGCGGGCAATCTGCGAGGCGGTGACATGCACCGTGTCGATATCGGTGGCAT
CGGTTTCGGCCTGGGCGGTCAGGGCGCTTCCCGCCAGCAGGGCGGCAACGGCGAGCGCCA
GCGGGCGCGGCGAAAGGACAACGGCAGGAGACATGATCTGGACCTTCTGGCAGGGCAACG
GGGCCTCTGGCAAAGGGCTTGAGGCAACGACGAGGGGGAGGCGGAGCGTCGCTGCAGTCG
CCTGCGGGCCGATCCGTGCGCGCATTCTCCCATCAATGCGAGTGATTCTCAAATGCGTTC
ACTCATTGCCGCCGCGGCGCCGACGTGCTTTGCGCGCCGTGCAACCCTGCATCGCGCATA
AACTGACCGGCCAACCCGCCATCAACCGTGCGCCACCGCGGCCGATACCCGTGGTTTGCC
GTACGCAGTCAGAGATCGACGTGGAACCACCCCAACTGGACGATGCCAGCCAACCGCTGG
CCGAGGCCTGGCAGCACTGCCTGCAACAGGCCGGCCCTGCCGCCACCGCGCTGCTGCACG
CCGCCGCCGCCGATGCCCCGCCGGCGCTGGCCCAACGCTTCTACGAGGTACTGCTGCAGG
ACGGGCGTGCACGCCGCTTCCTGTCCCACGATCAGGTCAAGCAGCGCCTGCAGCCGGCCA
TGCAGCGCTGGCTGGTGCAGTTGCTGACCACCAATGCCGACGGTATTGCCGGCGCCGTTG
CCTCGCAGCGGGTGATCGGCGATGTGCATGCCCGGGTCGGTATTCCGGTCGACCTGGTCA
CCCGCGGCGCGCGCGTGCTCAAGCACGAACTGTTCGTGCGCCTGCACGACGACGCGCCCG
ACAGTGCCACTGCGTTCGCCGCCATCGACTGCCTCAGCGCGATCATGGACATCGCCATGG
AAGGCATGACCCTGGCCTATACCCATGCACGCGAGCGCTCGACCCGCGCCGATGCTGCGT
ACCGGCTGTTCTCGCTGGTGCAGAACGTCGGCACCGAACGCGAACGCCAGCGCGCACTGC
TGCTGGACTGGGAGAACGCCCTGCTCTACGCGCTCGCTGGCCACGTACAGGCCAGCGACA
GCGCCAGCCTGGCCACTTCCGAGTTCGGCCTGTGGTTCACCCACAAGGGCATCCCCAGCT
TCGGCGAGAGCAGCGAGACCCGGCAGGTCGGCCAGCTGATGGCCCGCATCGACAGCAACC
TGCAGCGGGCGAGCAACGATGCCCCGGCACAACGACTGGCGGTGCTGCCGGCCATCCGCG
AGGACCTGGCCGCCATCCGCACCCTGATGACGCTGCTGTTCGAGCGCATCGGCGAGCTGG
ATGCCGGCAGCGATGCGCTGACCAACCTGCTCAACCGCCGCTTCCTGCCTACCGTGCTGC
GCCGGGAGATCGAGCTGGCCACGCGCAACCGCACGCCGTTCTCGCTGCTGCTGCTCGACC
TGGATCACTTCAAGGCGATCAACGACGGCCACGGCCACGACGCCGGGGACCGCGCGCTGC
AGCACGTCGCCGGCCTGCTCGGCCAGCTGACCCGCGGCAGTGACTACCTGTTCCGCTATG
GCGGCGAGGAGTTCGTGGTGGTGCTGGTCGCGGCCAGCGAATCACAGGCCGCGGTGATCG
CCGAAAGCCTGCGGCGGCAGATCGCGCAGTCACCGGTGGCATTGGCCAACGGCCAGGTAC
TGGCACTGACCGCCAGCATCGGCGTAGCCGGCCATGACGGCCACCCGGACTACGAGCGGC
TGATGGCACGGGCCGATGCGGCGATGTACGAGGCCAAGCGCAGCGGCCGCAACCGCGTGG
TAGTGGCCAGCGCGGACCTTGAGGAAGCACCGGGACGGCGTGCACTGCAGCGATGACGAC
AGGACAGGTAGAGTCGACCGCTGGTCGACTATCGCACGCAGCGCGGGATTTTTCGCACGC
GGGGCGAAGAGCAGTCGACTGACAGTCGACTCTACCGACAGTCGACTCTACCGATTCGCC
CGCCAGCCGATGCATTGGACGCCACCACCCGCCATGCTGCCCACCACAGCAGCGCCAGCG
CCGCGATGCCTGCACCCAGCAGGCACACGGCAGGCCAGCCATGCCGGGCCTGCATCCAGG
GCCCGGCAGCCGCACCGGCACCACTGCCCACTGCATAGAACAGCATGTACAACGCCACCA
GGCGTCCATGCTGTTCTGCCGGTGCACGCAGCAGCAGCGCCTGGTTCGATACGTGCAGTG
CCTGCCCACCGAGGTCGAGCACGATCACGCCCAGCAGCAGCAACGACAGCGACTGCGGCA
GGCCCAGCAGCGGCCACCACGCGGCCAGCATCAGCAGCAACGCGCCAAGACTGACCCGAC
CGGCGAAACCGCGGTCCATCCAGTGCCCGACCCGCGCCGCCATCAAGGCGCCCACTACGC
CGGCCAGGCCCAGTGCGCCGATGGCCGCGGTGGACCACTGCAACGGCGGCGCCGACAGCG
GCAGCGGCACCGCCGCCCAGAACACGTTGAGGCCAGCAAACAGCAGCAATGCCAGCGGCC
CACGCTCGCGCAGCGCGCGGTCCCGGCGCAGCATGCCCAGCATCGAACCCAGCAGTTCGC
GCCAGCGCGGTGGTACCGCCGGCACCGGCACCGCCGGCAGACGCCGCCACAGCAGCACGG
CCAGGGCCGCCATCAGCGCTGCCGACAGCAGATAGACCGCCCGCCAGCCGACGGTGGCCG
CGACCGCGCCCGATACAACGCGCGCCAGCAACAGGCCGATGAACACGCCGCCCTGCACCA
CGCCCACCAGGCGCCCGCGCTGCTCGGGCGGCGCAAGCGTGGCGGTATAGGCGATCAAGC
CCTGGGTCAGCGCGGTGCCCAACAGCCCGGCCAGCAGCATGCCCGACAACAGCCAACCGG
CCGTGCGTGCCGCTGCCAGCCACAGCAGGGCCAGCACCAGCGCCATCAACTGCATCCGCA
GCAGGCGTCGCCGGTCACCGCGATCGGCGAGCGGCAGCAGGCCCAGCAATGCCAGCACAC
TGCCGGCCTGGGTTGCCGCCAACACTGCGCCCGCCACGGCACGGTGCAATGCGAAGGCCT
GTGCCAGCCGATCCAGCAGCGGTTGCGCGTAATAGACGTTGGCAACGCTGGCGCCGGCCG
CGACCGCGAGCAGGGTCAGCAATGGGCGGGACATCGATGCGCTCATGATGTAGTTGCAAT
TTGAAACTTGATGCAGGCTATCGTCATTGGTTTTAAACTGCAACCACATTCGGAGGCCAC
AGCATGCACGCCAACAGTCCCTGCCCCGTTGCCCGCAGCGCCGACCTGCTCGGTGATCGC
TGGGCACTGCTGGTGATCCGCGATGCCTTCGACGGCGTCACGCGCTTTGGCGACTTCCAG
CGCAGCCTCGGCGCGGCGCGCAACATCCTCAGCGATCGCCTGCGCAGGCTGGTCGAGGCC
GGCATCCTGCAACTGCAACCGGCCTCCGATGGCTCGGCCTACCAGGAATACGTGCTCACC
CACGCCGGCCAGGAACTGTTCCCGCTGCTGGTCGCGCTACGCCAGTGGGGAGAACGCCAT
CGCTTCAGCGCCGGTGAAGCCCATTCGCAGTTGATCGAATCCAGCACGCGGCGACCACTG
CCCTACATGCAGCCACACGGGCGCGACGGTCAGCCGCTGCAGGCCGCCGCCACCCGCGTG
CGCAAGCTCAAGGACGACCGGCGCGGCGCCTGGTCCGCCCATTCGCGCACACCACGATCC
GGCCGCGCCGGTTAGCATCGGAGGTTTCCGCCGCCGGACGCCGCCGATGCCGCGCTATCG
CCCTTTCCTGCTGACCGCCCTGCTGTTGCCGCTGCTGGCCTGCGCCACAGCAACCACGCA
GGCCCGCGAGGTTGCCGCGCCCGCCGACCACGTGCAGGCCGATGGCCCCTATGTATTCCG
CCAGGGCGACCAGCTGCAGGCCAAGTGGATCTGCGACGACAAGGTCGAGTCGCGCTCGCT
GGCCATCAACACGACGGGCACCGATATCGCGCCGCGCTGTGGCTACGAACACACCGTGCA
CGTGGCCGCGCCGAATGCGGCCTCGGTCTCCGTGCTGCCGGCCGCGCCGCGCATCGTCGC
GCTGTCGGACATCCATGGCCAGTACGGGCTGCTGGTGCGCCTGCTGCGCGCCCACCAGGT
CATCGACGCGCAGGATCGCTGGGCCCTGGGCAAGGACACGCTGGTCATCGCTGGCGATGT
ATTCGACCGCGGCCCGCAGGTGACCGAGGCGTTCTGGCTGCTGTACGGCCTGCAGCAGCA
GGCCGCCGCCGCCGGTGGCGCAGTGCACTTCGTGCTAGGCAACCACGAAACCATGGTGCT
GTACGACGACCTGCGCTACGTCAACCCGAAGTACCTGCGCAGCGCCCAGCTGCTGGGCCG
CAGCTACCCGCAACTGTATGGCGCCGACTCGGTGATCGGGCAGTGGCTGCGCACCCGCCC
GGTGCTGCTGAAGATCGGCGATACCCTGTTCCTGCATGGCGGCATCTCGCCCGAAGCGGT
GCAGCTGGCGCTGGACCCGGCACGCACCAATGCGGCCTATCAGGCCTCTCTGGGCCTGCC
CAAGGCCGAAGTGAAGGCCGACCCGGCCACCGCACCGCTGTATGACGGCAAGACCAGCCC
GATCTGGTACCGCGGCTACTTCGATGGCCGCCTCGACACAGCGGGGGTACAGGCCGTGCT
CGACCGCCTGCAGCTCACGCGCATCGTGGTTGGCCATACCTCGATGCCACACGTCAGCAG
CTTCCACGGCGACCGCGTGATCGCCATCGACAGCAGCATCAAGAACGGCGAGAACGGCGA
ACTGCTGTTCATCGAGGATGGCAGGCTCAGCCGCGGCCTGCTGGACGGCTCACGGGTGCC
GCTGGCACTGGGTGAGCCGGGCCTGCAGGACTGAATGGCGGGACAGCGCGACGGTGCCGG
GAGGTGCCGGCGCGCTCCACCTTCACCCGGTTTGCGGCTACCCTCGGCAGCCGAGAGGCC
CGCCCCGTCCACCCGCTGGGCCCGACCGTTACAGGAGCTCCCCGCGCATGCGCGTTCTGA
TTGCTGAAGACGACCCGGACATCGCCTCCGGCCTGTGCGCCTCGCTGCGCCGGCAGGGGC
ATGTGGTCGACCACGTCGACAACGGCGCGCACGCCGACGCCGCGCTGGGTTCGACCCAAT
ACGCGCTGCTGGTGCTGGACCTGGGCCTGCCACAGCTGGATGGCCGCGACGTGCTGCAGC
GCCTGCGCCAGCGCGGCGATGGCCTGGCGGTACTGGTGGTGACCGCCCGCGACGGCCTGG
CCGAACGCGTGCGCGTGCTCGACCTCGGTGCCGACGACTACCTGGTCAAGCCATTCGCAC
TGGACGAATTCGAAGCCCGCGTGCGCGCACAGCTGCGCCGCGTGACCAGCAATGGCAACC
CGGACCTGCGCATCGGCCGCCTGCGCATCGATCTGGCCGGGCATCGGGTGTGGATCGACG
ACCAGTCGCTGGAACTGACCGCACGCGAGTTCGGCCTGCTGTCGGCACTGGCGGTACGCG
CCGAGCGCATCGTCTCGCGCGCACAGCTGGTGGAGGCGCTGTGCGACTGGGGCCAGGACC
TGACCGACAACGGCCTGGACATCGCCCTGCACCGCCTGCGCCGCAAGCTGCAGCCCGGCG
GCATGGGCATCCGCACCGTGCGCGGACTGGGCTACATGCTGGAAGACGCGCAGGACGACA
GCGCCCCGTGATCAGTGGCCCCCCCAGCCTGCGCCGGCGCCTGCTCGCCTTCCTGGCGTT
GCCGATGCTGGGCCTGCTTACCTTCAATACGATCCTGGCCTATTACGTTGCGTTGGATTA
TTCCAACCGCATCCACGACCGTAACCTGATCGACGACACGCACTCGTTCGCGCAGATGCT
GAGCACCATGCCGGTGACCAGCGACCTGTCTCCGCAGGCGCGCTTCCTGATCGAATACGA
GCCCGACGGCCATCGCTATTTCAACGTGGACAGCAGCCGCCAGGGGACACTCAGCGGCAA
TGCGGATTTCAGTGCCTACGCGCCTTCGCAGGAATGCACCGGCGTGGACCCCACCCTGTA
CGATGGCATTCTCAACGGCCAGCCGGTGCGCATGGCCACCGTCTGCACGCGTGCGATGAA
CGATCCGCAGGACCAGCTGGCGGTGACGGTGGCCGAAAGCATGGCCGAACGACGCCAGCG
TGCGCGCGAGATCCTGATGATCATCATCCCGCTGATGACCATGCTGGCGCTGGGCACCGC
CGCGCTGGTCTGGCTCGGGGTGACCCATGGCCTGCGCATCCTGACCCCGCTGAGGACCCG
CCTGGCGCAGCGCCGCGGCGAACTGGCACCGATCTCCGATGCCGACGTGCCCGAAGAGAT
CCAGCCGCTGATCAGCACCATCGACGATCTGTTCGCGCGCCAGGCGGAAATGATCACGCT
GCAGAACCGTTTCATCGCCGATGCCGCGCACCAGCTGCGCTCGCCGTTGGCCGGCATGGC
CCTGCACGTGGACCAGGCACTGGCACATGGCGACCCGGACACGGTGCGCGAGGCATTGCA
GCACATCCGCCGGCTCAACCAGCGCACCGCCCGGGTCAGCACCCAGCTGCTCGCACTGAG
CCGGGCGCAGACCGTGCCCGATACCGTGGAGGCACTGGACCTGTGCGAGCTGGTGCCGCA
GTGGGTCGGCATGCGCGTGCCCGAAGCGATCCGCGATGGCATCGATCTGGGCTACCGCGG
CAGCCCCCACCCGCTGCGCGTGCTCGGCAATGGTGCCCAGCTGCAGGAAGCACTGGACAA
CCTGATCGACAATGCGCTGCGCTATGCCGGCCGCGATGCGACCGTCACGGTCGGCGTGCA
TGCGCTGGATGACAATGACGTCGAACTGTACGTGGAGGACAACGGCCCCGGCGTGCCCGA
GGACGTGATGCCACGGCTGGGCGAGCGCTTCTTCCGAGCGCCTGGCACCGCAGCCAGCGG
CACCGGCCTGGGCCTGGCCATCGCGCACGAAGCGGTGGAGCATTCCGGCGGCCGCCTGAC
CTTCCTCAACCGCGCCGGTGGGGGCCTGAAGGTCGCCATCACACTGCCGCTGCTGAAGGC
CCCCTGACCCGTACCGGGGCGCTGAAAGGCTGGCGAAAATCGCGCTTGCGATCCTGACCA
TCCCCACTGCCGTCCCGGAGCCGCCAGGTGACCGAATCGCACGACTTCTTCCTCCCCGGT
GGCCCGCAGGGCGTGCTGCTGGTCCACGGCCTGACCGGCACCCCGGCGGAAATGCGCATG
CTGGGCAAGGGCCTGAACAACGCCGGCTTCACCGTACACGGCGTGCAGTTGCCCGGCCAT
TGCGGCACCGTGGATGACCTGCTGGCGACCACCTGGGAACAGTGGTACCAGGGCGTGGAA
GATGCAGCGGCGAGCCTGCGTGGCAAGGTCGACCAGTTGTTCGTCGGCGGCCTGTCGATG
GGCGCGGTACTGGCGCTGGCGCTGGCTGCACGCCGCCCCGAATGGGTGTCCGGCGTCGGC
GTGTATGGCGCCACCTTCCGCTACGACGGCTGGAACATTCCCGCCGTGGCCCGCCTGTCG
TTCCTGCTGCCGTGGTTCAAGCGCTTCAACATCGGCCGCGACCGCATGTTCATGGAAGAA
CCGCCCTATGGCCTGCGTGACGAGCGCCTGCGTGCGCAGGTCAGTGCCGCCATGCTGTCC
GGCGACAGCGCCGCGGCCGGCCTGCCGGGCAACCCCTGGCACGCGCTGGCCGAGATGCGC
GCCCTGAGCAACTGGACCCGCCGCCACCTGCACCAGGTCACCGCACCGTGCCTGGTGATG
CACGCCCGCGAAGACGACGTGGCCAGCATGGGCAACGCTGAACTGGTGATATCGAGGGTC
AGCGGTCCGAAGGAACTGGTGGTGCTGGAAGACAGCTACCACATGATCACGATCGACCGC
GAACGCCGCGAGGTGATCCGCCGCAGCGCGCGTTTCTTCACCGAAATCGGTGAACGCAGC
GGCGTGCTCAAGGCGGTGGCCTGAGATGGGGGCACTCGCCACGCTGCTGTGGCTGGCCAA
TGTGGTGCTCGATACCGGTGGCCAGCTCGCCTTCAAGGCCGCCGCCAGCGACCCGCAGGA
TGGCGAAGGACTGCAACGCTGGAAACACATGCTCAGCCGTCCCTGGCTGTGGATCGGCAT
CGCCTGCTACGTGCTTGAGTTCGTTGCCTGGATCGCGTTCCTGTCGCTGGTGCCGTTGTC
CAAGGGCGTGCTGCTGGGCTCGATCAACATCGTCGCGCTGATGATCGCCGGCCGCATCCT
GTTCCGCGAAAAGCTCACGCCATTGCGGGTGACCGGCATGCTGCTGGTCACGGCGGGCGT
GGCGGTGGTGGGGGCCGGCTCATGAGGCGCCTGTATGTGATCGGCTTTCCCCTGCTGATG
GCCTTCGACACGCTGGCCCAGCTGTGCTTCAAGTACGCCGGTGACGCCGCGCTGCCGGTC
GAGGCCAACACCGCGTGGCTGCTGCGCGTACTGTCGCAGCCGTGGGTATACGGCGCGGTC
CTCGGCTACGTCGGCGCGTTCTTCACCTGGATGAGCCTGCTGCGCCATGCGCCGATCGGC
CCGGCGTTCGCGGCCTCGCACCTGGAGGTGATCAGTGTGCTGCTGCTGTCGGCCTGGCTG
CTGAAAGAGCCGCTGACCCTGCATCACCTTGTCGGTGCGGTACTGATCGTGGCTGGCATC
GTCTGCCTCGGCCGCGCCGAAGCGGATGATCCGCACAGCCCCGCCGACAGCACTTCGTGA
GCGGGCTGCGATGAGCCTGTTCGCGCGCGAACTGCCGCCGACCGCTGGCCTGCCGATGCA
GGCCAGCGACTTCCTTCCCGGCGGCGGCGACCTGCGCGACATCCTGGCCACCCAGCTCGG
CACACCGCCGCTGCAGCTGACCTGTTCCGGCACCCACGCGCTGCTGATCGCACTGCGCAC
CCTGCGCAAGCGCGCGCCCAAGCGCGATACCGTGATCCTGCCCGCCTATACCTGTCCGCT
GGTGCCGATCGCGGTGCACAGCCTCGGCCTGCGCGTGCAGCTGTGCGATACCCGGCGTGG
CCATTTCGACTTTGATCCGGCACAGCTCTCGCGCCTGGCCGACGCACGGACGCTGGCGAT
CCTGCCCACCCACCTCGGCGGGCGCATCGCCGATGTCGAACGGGCCTGCGAGGTCGCACG
CGGCGCCGGCGCCTGGGTGATCGAAGATGCCGCACAGGCGCTGGGCGCACGGGTCGGCAA
CAGCAGCGTGGGCCTGCGTGGTGACATCGGATTCTTCAGCCTGGCCGCCGGCAAGGGGCT
GAGCCTGCATGAAGGCGGCCTGCTGGTCAGCCGCGATGACGAGCTGCGCGCCGCGCTGGC
CGAACATGCCGCCGAACAGGTACGTTTCAGCCTGCGCTGGGAGCTGCTCCGCAGCGTGCA
GCTGCTGGGTCTTGCCGCCTGTTACCGCCCCTCGCTGCTGTCGCTGGTGTACGGCAATCC
GCTGCGCAGCGCCCTGCAACGCGGCGATCTGGAAGACGCGGTCGGAGACATTTTCCCGCT
GGACATCCCCCAGCACCGGGTCAGCCAGTGGCGGCAGAACGTGGGCGCCCACGCTGCACG
GCGGCTGCCTGCGTTCCTGCAGGCCGGGCGCCTGCGCGCACTGCAGCTGCGTGTGCAGCT
GGCACAGCTGCCGGCGGTGGAGGTGGTCGATGGCCTGGCCGGCACCGGCGGCACCTGGCC
GATGCTGATGCTGCTGCTGCCCAGCCAGCGCGCGCGCGATGCCGCACTGGACGAACTGTG
GCCGCGCGGCCTCGGTGCCAGCCGCATGTTCATCCATGCCCTGCCCGACTACGCCTACCT
GCGTGGCATCGTGCCGCAGGACGACATGCCGAACGCGCGCGACTTCGCCGCACGCATGCT
GACCCTCGGCAACAGCGCCTGGCAGACCCGGGAAGAGACCGCGCAGATCCTGCGGGCGCT
GGCCGCTGCGCAGCCCTGAAAGCGCGGTTTTCACGGCATCACGCCCATTCAGCACGCTCG
ATTCCTGAACACTTTCCCCACCCGGCGGTGCAGGCTTTCAACAGGAAAGGAACGAGAAAG
GCTGCCTGCCTACATTGAGCCTGCCCCGGCATCGTGCCGGACGTTTCTTTCATCGACGGA
CCTGCCCATGCACTGGAGCATCCTGTGTGACTTCGATGGCACCATCAGCCTCGAAGATGT
CATCGACTCGCTGCTGGAGAAGTACGGCCAGCCGGGCTGGCAGCAACTGGAAGACCAGTG
GAAGGCGGGAAAGATCGGCTCGCGTGAATGCATGCAGGGCCAGGTGCGGCTGTTGAAGCT
GGACCCGGCCACGCTCGACGCGCACCTGGACCAGGTGCAGATCGATCCGGGCTTCGCCGC
CTTTGTCAGCCGCGCCGAACAGCTGGGCGTGCCGCTGCGCATCGTCAGCGACGGGCTGGA
CTATGCGATCCACCGCATCCTCGCCAACCACGGCCTGTCGCGACTGCCGGTGGTGGCCAA
CCACCTGCGCTGGTGCGAAGACCATTGGGAACTGGAGTCGCCCTACCAGGCCGAAGGATG
CCGCAGTGGTACCTGCAAGTGCACCTGCGCCGCGCAGGCGCGTGCCGACGAAGCACCACG
CGTGCTGATGATCGGCGATGGCAGCTCGGATTTCTGCGTCTCCGAAGATGCCGACTTCGT
GTTCGCCAAGCGCCGCCTGATCACCCATTGCACGAAGGCCGGCATCGAGCATGCCGCCAT
CGATACCTTCCACGATGCAATCGCACTGTTGCCGCGCTTGCTCGATGGCAGCCTGCTGCA
GCCACGTCGCCTCGACGCCAGCCCGCAGCCCGCCGCACTGCCCCTGCTGCTGGCCACCGC
CTGAGCACTCCCTTCCAGGCGCGCTCCCTGTCACCCCTTTCGAACGTCCTTCACGGAACC
GAACTGCATGAACATTTTTGACAAGAACGCCGACGCGGCTGCCTCCGACGCGCAGCTGCT
GGCCGACGAAGCCCGCTACAGCTCCTTCGGCGACACCGTCCACTACGTCGACCCGCCGAA
GATCTTCCAGCGCGGCGAAGGAAGCTACATGTTCGACGGTGCGGGCGTGCCCTACCTCGA
CCTGCAGATGTGGTACTCGGCCTGCAACTTCGGCTACAGCAACAAGCGCCTGAACGACGC
GCTGAAGGACCAGATCGACACCCTGCCGCAGGTCGCCAGCCAGTACCTGCACCCGACCCG
CGTGCAGCTGGCCAAGACCATTGCCGTGGACATGCACCAGAAGTTCGGCCTCGACGGCCG
CGTGCACTTCAACGTCGGCGGCGCGCAGGCCATTGAAGATTCGCTGAAGATCGTGCGCAA
CGCGCGCGGCGGCAAGAGCCTGATGTTCGCCTTCGAAGGCGGCTACCACGGCCGCACCCT
GGGTGCCTCGTCGATCACCTCCAGCTACCGCTACCGCCGCCGCTACGGCCACTTCGGCGA
GCGCGCGATGTTCATCCCGTTCCCGTACCCGTTCCGTCGTCCGAAGGGCATGACCCCGGA
CGAGTATTCCGACCACTGCGTGTGGCAGTTCGAGCGCCTGTTCGAAAGCGAATACAACGG
CGTGTGGGATCCCAAGGTCGGCCAGGCCGAGTACGCCGCGTTCTACGTCGAGCCGATCCA
GGGCACCGGCGGCTACGTCATCCCGCCGCGCAACTTCTTCACTGGCCTCAAGCGCGTGCT
GGACAAGTACGGCATCCTGATGGTCGTCGATGAAATCCAGATGGGTTTCTGGCGCACCGG
CAAGCTGTGGTCGATCGAGCACTTCGGCGTTACCCCGGACGTGCTGGTGTTCGGCAAGGC
GCTGACCAACGGCCTGAACCCGCTGTCGGGCCTGTGGGCGCGCGAAGAACTGATCAACCC
GACCGTGTTCCCGCCGGGCTCCACCCACTCCACCTTCAACTCCAATCCGCTGGGCACCCG
CCTCGGCCTGGAAGTGCTGAAGCTGGGCAAGGAAATGGATTACGAGCGCACCGTGCCGGA
GAAGGGCGCGTACTTCCTGGACGGCCTGCGTGGCCTGCAGAAGCGTCACCCGGAGATCGG
CGACGTCGACGGCCTGGGCCTGGCCCTGCGCGCCGAGATCTGCCAGACCGACGGCTACAC
CCCCAACAAGGAACTGCTGGACCGCATGGTCGACATCGGCCTGGCCGGTGACCTCCTGCA
CGACGGCAAGCGCATGGGCCTCGTGCTCGACGTGGGTGGCTGGTACAAGAACGTGATCAC
CTTCGCGCCGTCGCTGGACATCAGCTACGAAGAGATCGACCTGGCGATCACCCTGCTCGA
CCAGGCGCTGACCAAGGCCAAGGGCTGAGGTCGATGCGCTGCCGGTTCCCGTGCCGATGG
AGATGACGTCACGCGCATCCAGCACCGCGCTGGAACCGGCCGCGCTGCTGGAGGGCTTCC
TGGCCCACCCGCCGCTTGGATTCGAGGCAGGCCTGCTTCCCAGCGGCCTGCCGACCTTCC
GTGCGCCGCTCGACCTGACCACCACGATGGACGACGACCTGCGCGGCAAGCTGCTTGGCT
TGCCGCTGTCGCGCCTGTGGCGGCCCTGGATCACCTGGAAGACCCGCTTCGTCGGTGCCA
CCAGCACCGAGTACACCCCGTTGCCCGCGCACGTCGCACCAGAGGCATTGGCCGAGGACG
TGACGCGTCACGCGATCGGCGATTCCCGGCTGCTGGTGGTCAAGGACCTGGCAATGGATT
CGCCGCTGCTGGACGACGCGGCCAATGCACACAGCAGCGCCTTCCTGCAGGCGCTGCTGG
CACGCGGCTTCGTCGAGCTGGAAGGCATGCCGCTGGCCTGGGTGGCGATCGATTTCGATT
CGATCGATGGCTATCTCGGACGCCTGTCGTCCTCGCGCCGCAAGAACATCCGGCGCAAGC
TGCGCTCGCGCGATGGCCTGCAGATCGACTGCATCGCCACCGGCGATCCGGCCCTCGCCG
ACCCGCAACTGCAGGCCGAACTGTACGCGCTGTACCTGGGCGTGTTCGCGCAGAGCGCGG
TGCATTTCGACCAGCTCGACCTGCCCTACTTCCAACACCTGCTGGCCGACAGCCAGGGCC
AGGGACGGATGTTCCTGTATCGCCACCAGGGCCAGTTGATCGGCTGGAACCTGTGCTACA
TCCACGCCGGAAAGCTGGTGGACAAGTACATCGGCCTGGCCTACCCGCAATCACGCGAGC
ACAACCTGTATGCGGTGAGCTGGATGCACAACCTCGAGTACGCGCTGCTGCACGGCCTGA
GCCACTACGTGGCCGGCTGGACCGACTCGCGGATCAAGGCCGAGCTGGGCGCCCGCTTCA
CCTCCACCCGGCACGCGATCCACGCCCGCTCCCCGCTGCTGCGCGCTGCCCTGCGCAAGC
TGGCCCCGTACCTGCAGGGCGAACCTGATGGAGGCGGTTGAACGATGTCGTCGCGTTTTC
CGCTGATCCTGGACCTGGACGGTGGCGTACTGCCGCTGCCACAGGCGCAGACCCTGGCGC
TGCCGCAGTGGCACGATCCGCTGCGCTTCGCCTGCAGCACTTCAACCCTGGACCGTTTCG
CCGCTGAAGTGCTGGCACCGCTGCCGGCCCAGCTCGGCACGGTGATGCTCGGCAGTGGCG
ACTTCCACCACCTCAGCCTGCCGCTGCTGCGTCGCATGCGCGCGCACCAGCCGTTCCAGC
TGGTGGTGCTGGACAACCATCCGGACAACATGCGTTTCCCGTTCGGCATGCACTGCGGGT
CGTGGGTGAACGCGGCCAGCAAGCTGCCGCAGATCTCGCACATCCATGTGCTCGGCATCA
CCTCCAGTGACATCGGCCTGGGCCACGCCTGGGAGAACCATTGGCGCCCGCTGATGGGCG
GGCGCCTGACTTACTGGTGCATGGATGTGGACGTGGGCTGGGGCCACCGCCTCGGCAGCG
GCCGTGCATTCCGACGGTTCGAGCACCCGGAGGCACTGGTTGCCGCGTTCGCCGCCGAGC
AGGCCAAGTCGCCGCAACCGACCTACCTGTCGATCGACAAGGATGTGTTCGCCGAGGACG
TCGCCCGCAGCAACTGGGACCAGGGCCGCTTCCAGCTGGAACACGCACTGGTGGTGATAG
AAGCGCTGCGCGCCGGCGGCCTGGTCGGCAGCGACATCACCGGCGAAGTGTCGCTGGCCA
ACTACAAGAGCCGCTTCAAGCGCTGGCTGTCGTCGCTGGACGGCCAACCTGACGTCAGCG
CCGAGGATCTGCCGGTGTGGCAGGCACGGCACCAGCAGGTGAATCGCGAACTGCTGGCGG
CGATGGCCGCCGTGCCGACCGCCTGCTGACCGCGCCGGTCGTGCCGGCCGCTGGCCGGCA
ACCTCATCGTTCCCAGGCTCGCCGGGATGCCGGCCAGCGGCCGGCACTACACTGGACTCC
CGCCCCGGAGCCTCGCGATGCCCCAGACCGTCATCCCGCAACTGCGCATGCGCCATGCCG
ACACCACCCTGCCGTTCTACGTGCAGGGGCTGGGTTTCGTGGTCGACTGGGAACACCGCT
TCGAACCCGGCTTCCCGCTGTTCGCCCAGCTCACCCGCGACGGCCAGACGATCTTCCTCA
CCGAACACAGCGGCGACTGCGAGGTCGGCGGCGCGGTGTACTTCATCGTTGAAGACGTCG
ACGCCCTGCACCGCGCCTTCAGTGCCGCCAACGTACCGATCGAGCAGCCACCGCACGACA
CCGGATGGGGCAGCCGCGAGATGCTCCTGCGTGACCCGGACGGCAACCGACTGCGCTTTG
CCACCCACGTGGACTGAACGATGCGGGCTTGAGGCGGATATACGGAACATATATGCTTCA
TATATCCATTCCGCCAGGACCGCCCATGGGCATCGTCAACATCGATGACACCCTGCACGA
CCAGCTGCGCCGTGCCTGCACCGTCTCCAGCCGTTCGATCAACGCCCAGGCCACCTTCTG
GATCCGGGTCGGCATGCTGTGCGAGATGAACCCCACGCTGAGCTTCCAGGACATCGTCGC
CAGCGAACTGCGGGCAGCCGGGGTGCAGCCGCAGGCGCTGGCGCCCGGGCGGGCCTGACA
TGACGATGATCAAGCAGCCGCACGAAATCGCGTTGCTGGCCGAATCCGGGCGCCTGCTGG
CGCAGGTGTTCGCCGCGCTCGACCAGCTGCCGCTGCAGGGACGCAGCACGATGGAGATCA
ACGACTTCGTCGAGCGCATGATCGTCGATGAGCTGCAGGCGCGGCCGGCCAGCAAGGGCC
AGTACGGCTTCCCGTATGTGCTCAACACCTCGATCGACAACGTGGTCTGCCACGGCGTTC
CCAGCACCACCGACGTGCTGCGCAACGGCCAGATCGTCAACCTCGACATCACCCTGGAGA
AGAACGGCTACATCGCCGACTCCAGCACCACCTACCTGGTCGGTGAGGTCGACTACGCCG
CGCGCAGGCTGGTGCAGGCCACCTACCAGGCGATGTGGAAAGGCATCGCTGCGGTGCGCC
CGGGAGCGCGCCTGGGCGATATCGGCCACGCCATCGCCCGCCACGCGCGCAGCCACGGCT
ACAGCGTGGTGAAGGAATACTGCGGCCATGGCATCGGCCAGCAGATGCACGAGGAACCGC
AGATCCTGCATTACGGCCATCCCAACACCGGCATGGTGCTGGAAGAAGGCATGGTGTTCA
CCATCGAGCCGATGCTCAACCAGGGCAAGCCGGCCATCCGTCAGCAGCCGGACCAATGGC
CGGTCTACACCCGCGACGGCAAGCTGTCGGCGCAGTTCGAGCACACCGTGGCGGTCACCC
GCAGCGGCGTGCGCGTGCTGACCCTGCGCCCCGGCGAAACCCCGCAGTGCGCGGTGGACG
CGGCCTAGAGCGGGCGCAACAGCAGCAGCGTGGCGAGGCAGGACATGAAGACCGCCACGG
CGGCATCCAGCACCCGCCAGGCGCCCGGCCTGCGGAACACCGGCTGCAACAGGCGCGCGC
CATAGCCCAGCGTGCAGAACCAGGCCACGCTGGCGGCGCAGGCACCGGCGGCGAACGCCC
AGCGCAGGTCACCGGGGTAGCGCGTGGACAGACTGCCCAGCAGCACCACCGTATCCAGAT
AGACGTGCGGGTTGAGCAGCGTGAACGCCAGGCAGGTCAGCAGTACCTGCCGTCCGCTGC
CGCCCTGCGCCTCGGCGGCGGCCAGGGCACTGCCACCGCGCCACGCGCGCAGCCCCGCCC
GCAGGCCATACCAGAACAGGAAGGCCGCACCACCGAAGCGCAGCACCTGCAGCAGCAGCG
GCCACTGCAGCACCAGCGCGCCCATGCCGCCAACGCCAGCAAGGATCAGCGCGATATCCG
CGCCGGCGCAGGCCAGCACTACCGTCCCCACATTGCGCTGCTGCAGGCCCTGGCGCAGCA
CGAAGGCATTCTGCGCGCCGATGGCGATGATCAGGCCGGCACCTGCGAACAGGCCGGCGG
CGGTAGCGGCAATCCACATCGGGACAGGCCAGGCAGCGAGGGGACGCGCAGGGTGCGGCA
AACCGCCTTGATTAGACAAACTGATTTTTCTTTATCCTGTGCAGGAAAACTGAAGAGGCA
CCGGCATGGACCTGGTACACCCGCAACTGGCCGCGTTTGCCGCGGTGCTGGAGGAAGGCA
GCTTCGAGGCTGCGGCACGCCGCCTGTCGATCAGCCCGTCAGCACTGTCGCAGCGGATCA
AGGCCCTGGAGGACAGGCTCGGGCAGGTACTGGTGGTGCGCCAGGCACCCTGCCGGCCGA
CCGCCGCGGGTGAAGCGCTGCTGCGCCGGGTGCGACCGATGCAGGCGCTGGAGGCCGAGG
CATTGGCCGAGCTGCTACCCGAGCGTGGCAGCGACGCTGCGCGCACGCCGATCCCGCTGG
CGGTCAACGATGACTCGCTTGATACCTGGTTCGTGCCGGCCATCGCCGACCTGCACCAGC
GCCACGGCTATCTGTTCGACCTGCGCATGGACGACCAGGACCACACCCTGCAGCTGCTGC
GCGATGGCAGCGTGCTCGGCGCGGTCACCGCCGAAAGCCAACCGGTGAAGGGATGCAACG
CGCACCCGCTCGGCGCGATGCGCTACCACGCCATCGCCTCGCCCGGCTTCGCCCGCCAGT
ACTTCCGCGATGGCATGCAGGCCGCAACCCTGGCGCACGCACCGATGCTGGTGTTCAACC
GCAAAGATGAACTGCAGTGGCGCTTCGTGCGGCGCCTGACCCGCGCGCGGCTGCAGCCGC
CGCTACACTACCTGCCCTCCTCCACCGGTTTCGTCGAAGCCGCCGCGTGCGGACTCGGCT
GGGGCATGGCTCCGGAAACCCTGGTCGCGCCCGCCGTGCGCGCCGGCCGCGTGGTGGTAC
TGGAACCCCGCCGCTGGCTCGATGTGCCGCTGTACTGGCAGCATGCCGCCGTGCGCTCAA
GCACGCTGCAGCACATCACCCAGGCGCTGCGCACTGCGGCCAGAGGCACCCTTCGTTGAG
GACAAACCGATGATCGCAGACCCGGGCTTCACGCTGCACGCACTACCGTTTGCGCACTTC
TTCACTACTGGGACGGCATGGGCGTGATCGGCCGACGTACAAGGATGCACCGCGCGAAGG
CCGCGCTGGCGCTGGCAGCCTGCCTGCCATTCGCTGCCGCCGCGCAGCCCACCAGCAACG
CACCGGCATTGGACTGGGAACAGGCACGGCAACGCCTGGAGCAGGTCTCCGATGCGTTGG
CCGCTGCCGACGCCGCCGTGCGCAACAAGCAGGACCTGCAGGACGCGACCCGCCTGCTGC
GCCTGCCGGAGATCACCGGCGAAGTGCGCCGGCTGCAGTTCCAGAAGACGCTCACCCTGC
CCCTGGGTTCGCTGGCTCCGGTGGCCGAGGCCTTTGGCATCGACTCGCCGCTGTCGTTCA
CCGAACGCGACTGGCGTACCCGCCCGGTGGTGACTGCAGTGCTGCCGCTGTACACCGGCG
GCGTGATTCCGGCCGCGCAACGTGCGGCCAGTGCCGCCCACGAACAGGCCAGCGCCGAGC
GCGAAGCACAACGCCAATCGCTGACCGTGCAGCTGGCCCAGGCCTATTTCGGCCAGCGCC
TGGCCGAGCAGGCGGTGGACGTGCGCCGCGATGTGCGCGATGGCCTCAACCGCCACCTGT
CCGACGCAGAGAAGCTGGAACGCGAGGGCTTCGCCACCCGCGCGCAGCGCCTGCAGGCCA
CCGTGGCCCGCGACAAGGCCGAGCGCGAATACCAGAAGACGGTGAACGACCTGGCCACGC
TGAAGGCCGCACTGGCCACGCTGCTGCGCAGTGGCGGCGAGGTGCAGCCGGTGTCGCCGC
TGTTCGTGCAGCGCGTGCCACTGGAACCGGTGGCCAGCTTCGAACGCACCGCGCAGGCGC
GGCAGCCGCAGATCGCGCGCCTGCGGGCGATGGTGGCGCAGGCCGAACAGGGCGTGCGCG
TGCAGCAGGCCAAGCTGAAACCACAGATCTTCGCCTTCGGCCAGTACGACTTCCGTCGCC
GCGACGAGATGCTGACCGATCCGGACTGGGCGTTCGGCATCGGCCTGAAGTACACCTTCC
TGTCGCCGAACTCGCGGCCGGCGCAGATCAGCGCCGCGCGTGCGCAGCAGGACCAGGCCG
AAGCGGGCCTGCGCGAGGCCGAGAACCAGGTCGCGCTGGGTGTGCGCAAGGCCTGGAACG
AGCTGGAAACCGCACGCCAGCAGTACGTGCTGCTCGACAGCAGCATCGCCCAGGCACAGG
AAAACCTGCGCCTGCAGGAGCTGGCGTTCCGCGAAGGCCAGGCGACTTCGCTGGATGTGA
TCGACGCGCGGCTCGGCCTGGGTGGCGCCCGCGTCGAGCGCGCACAGGCCGCCTACCAAT
ACGATATTGCGCTGGCACAGTTGCTGGAGATCAGTGGACAGATGGACCGTTTCGAAGAGT
TCCGGCGGCGGGCGGACGAGGTGATCGACCATGAGTGATGTGCTGCACGACGATGCGACG
ACGCCCCCGGGCAAGCGCCGGTTGGGACCGATCCTGGCAGTGGTGCTGCTGGTCGTGGTG
GTGCTCGGCCTGTGGCTGGCCTGGCGCAGCCCGGCCGACCAGATCCAGGGCATGGCCGAT
GCGGACACGATCAACGTGGCCGCCAAGATCACCGCGCGCGTGGCCGAACTGAAGGTGCGC
GAGGGCGACCGCGTGCAGGCCGGGCAGGTGCTGTTCCTGCTCGACAGCCCCGAAGTGGCC
GCCAAGGAACAGCAGGCGCACGGCGCTTTGGCCGCCGCACAGGCAGTGGCCGACAAGGCC
GACGAAGGCGCGCGCAGCGAAGACATCCGCGCCGCCGAAGCGAACTGGAAGCGGGCCGAA
GCCGGTGCGGCGCTGGCTGAAGCCACTTACCAGCGCGTGCAGAACCTGTTCAACGAAGGA
GTGATGACCCGGCAGAAGCGTGATGAAGCGCATGCCCAGGCCACCAGTTCGCGTGAACTG
GCCCGTGCCGCGCGCGCGCAGTACGACATGGCCCTGGCCGGCGCGCGCGAGCAGGACAAG
CGTGCCGCGCAGGGCCAGGTGCAACAGGCACAGGGCGCGGTGGCCGAGGTCAACGCAGCG
CGTGTCGAAGTGGAAGGGCGCGCGCCGGTCGCCGGCGAAATCAACAAGCGCATGGCCGAC
CCGGGCGAACTGGTGCCGGCCGGCTACCCGGTGTTCACCCTGGTCGACATCGACCGCATG
TGGGTCGCCATGAACCTGCGCGAATCGCAGATGCAGGGCCTGAAGGTCGGCAGCAAGCTG
CAGGGCAGCGTGCCGGCGCTCGGCCTGGACGGCGAATTCGAGGTCTACTTCATCAATCCG
GCCGGCGACTATGCAACCTGGCGTACCACCCGCCAGTCGTCCGGCTACGACGTCCGCAGC
TTCGAGGTGCGGGTGCGCCCGGTACGCCGCATCGAGGGCTTCCGCCCCGGCATGAGCGTG
CTGTTCGCATGGCCCCAGCACTGAGCCCCGGCCGCGGCGGCTTCGCCGCCAGCTGGCGGC
GCGAGCTGCAGTCGCTGCGCGGCAACCGCGCCGACCTGCTGCTGGTCACCGTGCTGCCGC
TGCTGATGCTGGTGGTGATGGCGTGGATGTTCACGCCTTCGGTGATGCGCGACATCCCGA
TCGCGGTGGTCGACCTCGACCACAGCAGTGACAGCCGCCTGCTGCTGCGCATGCTCGACG
CCAGTCCCGGCGTGCGCGTCGCCAGCCAGCCGGTGGACCTGGAAGACGCACGTTCGCAGC
TGCGTCGGCTGGATGTGTTCGCCATCGTACTGGTGCCGCGCGATGTCACCCGGCAGGCGT
TGCGTGGACGCCAGGGCACGGTGTTCGCCTATTACAACGCCACCTACATGACCACCGGCC
AGTCCGCGTCGCGCGATATCGGCGACGCGGTCTCGGCCTGGAACGCGCGCCTGCTGCGCG
AGCGCATCGGCCTGCAGGTCGGCCCGGGCAAGCTGCGCGCGGCACCCATCGCGGTGCAGT
CGGACATTCTGTACAACCCAGCACGCAGCTACGAGCTGTTCCTGCTGCCGTTGATCTTCC
CGGCGGTATTGTCGCTGGTACTGGCACTTGCAGTGGCCGGCAGCCTTGGCCGCGAGATCC
GCGACGGCACCCTGCCCGCCTCGTTGGGCCGCACGCCATGGCCGGCGATTGCCGGCAAGG
TCGCGCCATACATCCTGCTGTTCTCGCTGTATGGCGCGCTCGGCATCGGTTACCTGGCCT
GGCTGCGCGGTGACGGCGTGGCCGGCAGCGTGCTCCTGCTGCTGCTCGCACAGCCACTGT
TCTACCTTGCCACGGCCGCCTACGCGTTGTTCTTCGTCGGCGTCACCCGCGACATGGGTA
CCGCGCTGTCCGCAGTCGGCCTCAGCATCGGCACCGCGTTGGCCTTCTCCAGCGCCACCT
TCCCGGTGCTGGACGGCCCTCTGTTCACCCGCATCTGGCATCAACTGCTGCCACTCAGCG
CCTACATCAAGCTGCAGACCCAGCAGCAGTTCATCGGTTCGCCGCTGCAGGTTTCGGTGT
GGCCGCTGGCCACGCTGTTGTTGATGGCGGTGGTGGCAGGAGGCGTCGGTGGCCTGCGCC
TGATCGCCTTTGCGCGCACACCTGCCGCCGCACAGCCCGCAGGGGCCGACGCATGAGCGC
ACTCTGGCGCAGCCTGCGGCAGACCCTGATGGCAGTGCTCTGCGACCGCTACGCGATCGT
GGTGATGGTCGGGGCGGTGATCCTGTACTCGTTCTTCTATCCAGCCGCCTACCGGCACCA
GGTGGCCGGCAACCTGCCGGTGCTGGTGGTGGACGAAGACCACAGCGCGACCAGCCGCGA
GCTGCTGCGCAAGCTCGACGCACTGCGCGTTGCGCGCGTGGTCGGTCAACCCGCGGACGT
CGACAGCGCACGCCGGCAGCTGGAAGCCGGCCATGCCGAAGGGATCGTCGTGATCCCGGC
CAATCTGGAGCGCGACATCCTGCGCGGCCACCCGGCCAAGCTGGTACTGCTTGGCAACGG
TGCCTACCTGGGCCGCGCCAGCTGGGTGCTGGGCAGCGTGGCTGACGCGCTGGGTGCGTT
CGGGCGTGATGCCGTGGTCGGCCAGGCCGCCTTCATGGGCGCACCGCAGGCACCACCGGT
CACGCTTGTGCAGCGCCCCCTGTACAACACGCAGGAAGGCTATGGCAGCGCCATCGTTCC
CGGCGTGGCCGAGCTGATCGTGCACCAGACGCTGCTGATGGGCATCGGCGTCCTGCTCGG
CGGCCGCCGCCTCGCGCTCGGCCGGCGCCTGCGCTTCGACCTGCCGACCCTGGCCGGCAT
GGCACTGGGCTTCGGCCTGATCGGCCTGTTCGGTCTGTTCTGGTATGCCGGGTTCACTGC
CTGGGTGCAGGACTATCCACGCGGAGGCAACCCGCTGGGCCAGCTGCTGGGTGGCACGCT
GTTCATCGCGGCGACGGTGGCCTTCGGCCTGTTCGTCGGCAGCTTCTTCCGCACCCGCGA
ACGCGCCTTCCAGTACATCATCGCCACCTCGATCCCGCTGTTCTTCCTCGCCAACCTGTC
GTGGCCCTCGGTGATGACGCCACAACCGCTGGTCTGGCTGGCGCAGCTGCTGCCGACCAC
CTCCGGCATCAACCTGATGGTGCGCCTGAACCAGATGGACGCCAGCCTGGCCGAAGTCAG
CCACGAACTGATCACCCTCACCGTCCTGCTGCTGCTCTACGGCAGCCTCGCCACCTGGCG
CCTCCTCGCAAAAAAGGGGACGGAGGGGATTAAGTCGTAAGCGGCCGGTTGGGGGGATTG
CGACTTAATCCCCTCCGTCCCCTTTTCCTGCAATGAAGAACGCCGGCGCGAGGCCGGCGT
TCGAGTACTGCGATGTGGAAGGGGAAAAACGGGGGCCGTCGGCGATCGATCAGCGATAGA
CGCGTTCGCAGCGGCGCTCGACCACGCGGTCGCCATTCTTCTGCTGGCTGTTGCCCTGGA
TCTGGCGGCCCGCCGCACCACCGGCAACAGCACCGGCCACGGTAGCGAGCTTCTTGCCAT
TGCCGCCGCCCACCTGGTTGCCCAGCAGGCCGCCGATCACCGCGCCAGTGGCCGTACCGG
CGATGCGGTTCGGATCGCGCGAGTTGCGCTGCACTTCCACGTTCTTGCAGACCACGCGGC
TGCCATCGTTGAATCGGCGTCCCTCATCGCGCGGACCATAGGTCTGCGCGCCGGCCACCG
ACGAAGCCGCCAGCAGGGTGCCCAGCACAAGCAATCGGGTCGAGGTCTTCATGGCCATCT
CCTAGGTTCCGGTATGGCGCAAGTGTCCTCCCGCGGCTGGCAACCGGAAGTGAAATGCGC
GTGTCCGCGGCCTCATCGGCCATTGCGCGTTCAGGAAGAAAATCCGCACCCATCACGATC
AGCCAGCGTGATGGGCGCCGTCTCCCTACCGGCATTGCCCTCTGCTAGAACTCTTCCCAC
CCCCCGGCATTGGCCGCCAGTGTCGGCTCGATGCGCGGCGACAGCGTTGCCGCCCTGCGC
ACCGGGGTGGCCTTCGCGGCCACCGCAGCCAGGGCCGGACGCACGGCTGCAGCCGCCGTT
GCCGCGCCGGTGCGGAACACCGAAACCGCCTCGGCCAGCAGGTTCGCCTGCTCCTCCATG
GAACGCGCCGCAGCACTGGCCTCTTCCACCAGTGCCGCATTCTGCTGCGTGGTCTCGTCC
ATCTGCACCACCGCCTGGTTCACCTGTTCGATGCCGGAGCTCTGCTCCTGCGAGGCAGCA
GAGATATCGGCCATGATGTCGGTCACGCGCCGCACGGAAGCAACGATCTCGCCCATCGTG
GTGCCTGCCTGTCGGACCAGGGCCGATCCATCGGCGACCTTCCCAACCGAATCCTCGATC
AGGCCCTTGATCTCCTTGGCCGCACCGGCCGAGCGCTGTGCCAGCGTGCGCACCTCACTG
GCCACCACCGCAAAGCCCCTGCCCTGCTCGCCGGCACGCGCGGCTTCCACCGCCGCGTTC
AACGCCAGGATGTTGGTCTGGAAGGCAATGCCATCGATGACCGAGATGATCTCGGCGATC
TTCTTCGACGAGGCCTCGATGGCCGACATCGTGGTGACCACCTGGCCGACCACCTCGCCG
CCCTGCGAGGCGACACCGTGCGCACCGATGGCGAGCTGGTTGGCCTGGCGGGCGTGCTCG
GCGTTCTGCTTCACGGTGGAGGTCAGTTCCTCCATCGACGCCGCCGTCTCTTCCAGGTTC
GCCGCCTGCTGCTCGGTGCGCCGCGACAGATCGGTGTTGCCCGAGGCGATTTCGCCTGCC
GCCAGATTGATGCTGGACGCGCTGGCCTGGATGCGCCCGACGATCTGCTTGAGCTGATCG
ACGGTGGCATTGCAGTCATCGCGCATGCGGGCGAACACGCCGTGGAAGTCGCCCTGCATG
CGTACGGTGAGGTCACCGCGCGAGATCGCCTGCAGCAGGCTCGACACCTGCACCAGGTTC
TGGTCGGTGGTCTGCATCAGGCGATTGAGCCCGGCCACCATGTCGCGGAAATCGTAGGCG
AAGCGATCTTCATCGCCGCGCAGGCTGAAGTCGCCCGCCGCCGCGGCCGTCGCCAGCCGG
CGGATCTCGCTGTTGATCGCCGACAGGCTGGTCTTGGTCTCGTCCATTGCCTGGGTGATC
GCCGCCTTCTCGCCCGGCAGCGGATCCATGTCCACCGACAGGTCGCCACGGGCGTAATGC
TTCATCACTTCGATCAGCCGGTTCTGTACCTGCACGTGTGAGCCGACCAGCGCGTTGGTC
TCGTGCACCATGCGCCCGTAGTCACCAGGGAAGGCACTCTCGTCCATGCGATAGCTGAGG
CTGCCGGCATCGTGCTGGCGGGCCAACTCGCCCTGCGCCGCCATCACCGACTGCAACTGC
GCCTGCATGCGCTGCATCGACCTGAGCAGCTGCGTGACCTCATCGTTGCCGGAGGCGTCA
ATGCTGTTGTCCAGCCGCCCATTGGCGATGCCGTCGGCCAGCTTCACCGCGCCTTCCAGC
GGGCGGGTCAGGCTGCGGGTGATGGCCCACGCGGCCAGCGAGCCCAGTACCAGGCTCAAC
ACGCCGAACACGATCGACAGCGTGCCGGTCCAGGATTCGGTTGAACGGTATTCCTCGCGG
CTGCGCTCGGTCAGTGTCTCCTGATGCCGCAGCAGGGTCGAGATCGCTTCGTTCCACGCG
GTTGCCAGCCCCTGCTCGGCAAGCAGTTCCTTGGCCGCGCCGTCGAAATCCCCGGCCTTC
ATGCGCTCGTGAAGATGCCGGGTGGAGGCGTCGGTGGCCTTGCGTGCCGCGTCGATTTTC
GCCACCAGGGTATCGCCGGTCGCGTCGCGCGGAATCCTGATGTACCTGGCCCAGATACCG
TCGTAGGTCTGCGACAGCTCCTGCGCCTTCTGATAATCCCTGTCGAAATCCTCGCCGCGC
TTGATCACCATCAGGCGGCGGTGCATCAACACCGCGTTGTTGGTATCCAGCATGTCGTTC
AACAGCCGCATCTTCACCATGTTGACGTCCACCACTTTCTCGAACTGGGCGGACTTCAGG
TGATTTCCGTACAGCGCCAGGCCAACGATGGCCACGATGAACAGCAGCAGCAATCCAAAC
CCGGCACCCAGCCGGGATCCCACTCGGAGGTTGCGTAAGGCGAGCATCTCAATTCCCTTG
ATCATGGCCGTACGATCGATGGCGGCGCAGCGCGGGGAAACTTTATGGGTCGATATTATT
GTATCGATCCAAATCTCTGGAACTGTGCAGACAGGTGTGAAGGACACACTTAATGGAGGT
GGTTATTCCTGCCGGGCATATCAATGCACGAGCACATCAATCGCAGTCATCACGCATCGC
TCGCGAGTCGTGACCGCGGAAACCGTCACTTGATGCACGGAGGGGGAGGATGAAGCCCAT
CGATCCCGGCACCCTTCTGTCCAGAGGAACAACGCGCTGCTTCGCGACTACCGTCAGGGC
TGCAATCTGGCATCTGCCATCGCAGGGCCCCGACCCTTGAGTATTTCAACCCTGATGAAG
GGGTCCAGACCCCATTACAATCGACTGCCACTGATCTCCCACTTATTGACCTTCAAGTCA
ATAAAACCGCAGTCATTGAGATTCTCGTCGCTCTGGAAGTAGGAGACGGGAAGGTCACCC
CATGCTGCACGGACCCACGCGCTGCGCTGAGGCAATACGATCGAGGAGTGCATGGAAACT
GCGTACTTTCTACTCATGCCTGTCCACGGAAATTGACTCCCAGGACGGGGCGACGGAAAT
TTCCTCAAGATACCGCTCAAGGTCTCTGAACGGAGGGACCCCTATAGCAGCGAAGGAGAA
CCACACGGCATCGCACTCGTCGCAGACAAATATCTGAACGCCGCGCTCCTTTACTTGAGC
TTTCAACACCTCACCCTGCTCGCAACGGGGACAGATCAAACTACCCCCCACCTCACCGGA
GACGCAGATACAACGTTACTGACCATCCCAGAAACGATTTTCCAGACCTTTCTTGCCGAT
GATACAGGAGGAGAATCTATTTCCATCACCCAGCCAGTCATCACTGACAGTGGAAGTTGA
ACGCGCCCGAGGGGGTCCTGCTGCCGATGGCACCAATCAATGAAGAAGAAGACTTCGGGC
GAACTCTCTACCAGCTGATGGCCCTGCTATTGGCGATGGGTCACGTCGTTTTCTTCCCTG
CAAACCGGCGCGCGCCACGACGGGAGTGCCGAGCACTTGACTCAGCAAAGAAGTTTGCCA
AACCCCAGCATGGGTCCCCAAAGCATCCGGCGCTCAGCCATGTCCAACGCACAGGGAACA
ACGCTACAGTCGACATATGACGCTCATCCTGCAGATCGAAGGCTGTGCCATTCACGACAT
CCCCAGCCTGTATGCGGAGATCAACCGCGTGTTCATGGCCGGCGAGGACTGGCAGCTCGG
GCCAAGCCTGGACGCCCTGGATGATCTGCTGCATGGCGTCCATGGCGTGTTGGCCGGCCA
TGAGCGGGCCACGGTGATCTGGAGTGATATCGAGCACAGCCGCGCCGCACTGGGACGAAC
TACCACATGCCAGTGGCTGCAGTCCAAGCTGGAAGCCCCGGGCACCTTCAACACGCGGAC
CATTGCGCGCCAGCTGGACGCCCTGCAACAGGGCGAGGGCCCAACCTACTTCGAGATCGT
GATGGATATCTTCGCCAGCCACCGGCAGATCACCCTGGTCCCGGCCTGACCTCGTCGCTG
TGCGGTACCCGCCTGCCACCGGTGGCGGCAGCCCTGTGCCCCAGCAGTTACCATGGACGG
CCCTGTACCCGCTCCGTTGCCGCTGCCCTCCGGCGCGAACGGACGCCCCGGATTCACGAG
CCCCATGTCCAAAGAAAAGTCCGCCGAACACACCCCGCTGATGAAGCAGTTCTTCGCAGC
CAAGTCCGAGTATCCGGACCTGCTGCTGTTCTTCCGCATGGGCGACTTCTACGAGCTGTT
CTACGACGATGCGCGCAAGGCCGCGCGCCTGCTCGACATCACCCTGACCCAGCGTGGCAG
CTCCGGCGGCGCGCCGATTCCGATGGCCGGCGTGCCGGTACATGCCTATGAAGGCTACCT
GGCGCGGTTGGTGGCGCTGGGCGAGTCGGTGGCGATCTGCGAGCAGATCGGCGACCCGGC
GCTGGCCAAGGGCCTGGTCGAACGCAAGGTGGTGCGCATCGTCACCCCCGGCACCGTGAC
CGACGAAGCGCTGCTGGACGAACGCCGCGACACCCTGCTGATGGCGCTGTCGCGCACGAA
GCAGGGCTACGGCCTGGCCTGGGCCGACCTGGCCGGTGGCCGCTTCCTGGTCAATGAAGT
CGAGACCGACGACGCGCTGGAAGCCGAACTGGCCCGACTGGAGCCGGCCGAGCTGCTGGT
GCCCGACGAGGAGAACTGGCCCGACTTCCTGCGCCACCGCACCGGCGTGCGCCGCCGTGC
GCCGTGGCTGTTCGACGCGGACAGCGGCCGCCGCCAGCTGCTGAACTTCTTCAAGCTGCA
CGATCTGAGCGGCTTCGGTATCGATGACAAGCCACGTGCCACCGCCGCCGCCGGCGCCCT
GCTCGGTTATGTCGAGGAAACCCAGAAGCAGCGCCTGCCGCACCTGACCTCGATCGCGAT
GGAAACCGCCGCCGAGGCGATCGCGATGAACGCCGCCACCCGCCGCCACCTGGAACTGGA
TACGCGCGTCGACGGCGATACCCGCAATACCTTGCTGGGCGTGCTCGACAGCACGGTGAC
GCCGATGGGCGGGCGCCTGCTGCGCCGGTGGCTGCACCGCCCGCTGCGCCTGCGCGAGGT
GCTGGTACAGCGCCACCATGCGGTGGAAACCCTGATCGATCGCGGCAGCGATGCCGACAT
CCGCGAACAGTTCCGCCGCCTCGGCGACCTGGAACGCATCCTGACCCGCGTCGCACTGCG
TTCGGCGCGCCCGCGTGATTTCTCCACCCTGCGCGATGGCCTGGGCCTGCTGCCGGCGGT
GCGCGAAGTGCTGGCGCCGCTGGATTCACCGCGCCTGCAGGCACTGCATGCCGCCTTGGG
CGAGCACGACGCGTGCGCACAACTGCTGGCCAGCGCCATCGCCGAAATGCCGCCACTGAA
GCTGAGCGACGGCGGCGTGCTGGCCGATGGCTTCGATGAAGAGCTGGACGAGCTGCGCCG
CCTGTCCACCCATGCCGACCAGTTCCTGGTTGACCTGGAACTGCGCGAGCGCGAGAGCAG
CGGCATTCCCACCCTGAAGGTGGGCTACAACCGCGTGCACGGCTACTACATCGAAATCAG
CAAGGGCCAGTCCGATCGCGCGCCGGTGCACTACACCCGCCGCCAGACGCTGACCAATGC
CGAGCGTTACATCACCGAAGAACTGAAGGCATTCGAGGACAAGGTGCTGTCCGCGCGCGA
CCGTTCGCTGTCGCGCGAGAAGTACCTGTACGAGCAGCTGCTGGACACCCTCGGCGAACA
GCTGGAACCGTTGAAGCAGTGCGCCGCTGCGCTGAGCGAACTGGACGTGCTGGCCGCCTT
CGCCGAACGCGCGCAGGCGCTGGACTGGTCGCGGCCGGAACTTGAAACGGCACCTTGCCT
GAAGATCGAGCGTGGCCGCCATCCGGTGGTCGAGGCGGTGCGCGAGCAGCCGTTCGAACC
CAACGATCTGGATCTGCATCCGGACCGCCGCATGCTGGTCATCACCGGTCCGAACATGGG
TGGTAAATCGACCTACATGCGGCAGAACGCGCTGATCGTGCTGCTGGCCCACATCGGCAG
CTTCGTGCCGGCCAGCCGGGCGCTGATCGGCCCGATCGACCGCATCCTGACCCGCATCGG
CGCCGGTGACGACCTCGCCCGCGGGCAGTCGACCTTCATGGTCGAGATGGCCGAGACCAG
CTACATCCTGCACCACGCCACCGCGCATTCGCTGGTGCTGATGGACGAGATCGGCCGTGG
CACGTCCACCTACGACGGCCTGGCGCTGGCCGACGCGGTGGCCCGCCACCTGGCCTACCA
GAACCGCTGCTACACGCTGTTCGCCACCCACTACTTCGAGCTGACCGCGCTGGCCGACGA
GCAGCACGAGGGCGGCCGCAGCGGCATCGCCAACGTGCACCTGGATGCCGTCGAGCACGG
TGAAGCGCTGGTGTTCATGCACGCCGTTAAGGACGGCCCGGCCAACCGCAGCTTCGGCCT
GCAGGTGGCCGCACTGGCCGGCCTGCCGCGCGCCACCGTGGCGCAGGCGCGCCGTCGACT
GGCCGAGCTGGAACAGCGCGGCGGTGAGAGCCATGCCGCCGAGCTGGCGCCGCAGGCATT
GGATGCACCGCAGCAGTTCGGCCTGTTCGCGGCGCCGTCGAACAAGGCACAGGAAGCACT
GGCCGCCATCGATCCGGACGAACTGACGCCGAAGCAGGCACTGGAAGCGCTGTACCGACT
GAAAGCACTGCTGTAACCGCAGCACGCACCCATGGCTTCCCGCCGCCACGCGGGAGGCCT
GTCGAAAGATCCGGCAAATCTGATTCTTTGTTTCAATTGACAAAAACTATCAAACTGAGC
GGATCATTCGATTATTCATTTCATCTGGCCCTAGCTAAAGTCGAGTGAAGATGTTCCATC
CCGTCTTCACCCGCAGGAGCCAGCCATGAGCCAGTCCGATAACAACAGCCCGAAATGTCC
GTATCACACCGCGCCGTCGCCTGCGGAAGGCGCCCAGCAGCAGCGCGAGCTGAGCACTAC
CCCGAAGCAGAAGCACGGCGATGAACCGGTCACGCCGATGACCACGGCCTTCGGCGCACC
GGTGGTGGACAACCAGAACAGCAAGACCGCCGGCCCGCGTGGCCCGCTGCTGATGGAAGA
CGTGTGGCTGCTGGAAAAGCTGGCCAACCTCAACCGCGAGATCATTCCCGAGCGCCGCAT
GCACGCCAAGGGCTCGGGCGCATTCGGCACCTTCACCGTCACTCACGACATCAGCAAGTA
CACCCGCGCCAAGCTGTTCGAGAAGGTCGGCAAGCAGACCGAGATGTTCGCCCGCTTCAC
CACGGTGGCCGGCGAGCGTGGCGCCGCCGACGCCGAGCGTGACATCCGCGGCTTCGCCCT
GAAGTTCTACACCGAAGAAGGCAATTGGGACCTGGTCGGCAACAACACGCCGGTGTTCTT
CCTGCGCGACCCGCGCAAGTTCGCCGACCTCAACAAGGCCGTCAAGCGCGACCCGCATAC
CAACCTGCGCAGCGCACGCAACAACTGGGATTTCTGGACGCTGCTGCCCGAAGCCCTGCT
GCAGGTGACCGTGGTGATGAGCGACCGCGGCATTCCGCGCAGCTTCCGCCACATGCACGG
TTTCGGCTCGCACACCTACAGCTTCACCAACGCCGACAGCGAGCGCTTCTGGGTGAAGTT
CCACTTCGTCAGCCAGCAGGGCATCGAATCGCTGACCGACGCGCAGGCGCAGATCCTGGT
CGGCCATGACCGCGAAAGCCACGGCCGCGACCTGTTCGCCGCGATCGAGAAGGGCGACTT
CCCGAAGTGGAAACTGTTCATCCAGGTCATGCCGGAACTGGAGGCGGAAACCTACCGCAT
CCATCCGTTCGACCTGACCAAGGTGTGGCCGAAGAGCGACTACCCGCTGATCGAAGTGGG
CCAGTTCGAACTGAACCGCAATCCGGTCAACTGGTACCAGGACGTGGAGCAGTCAGCGTT
CGCGCCGAGCAACCTGGTGCCGGGTATCGGCCCGTCGCCGGACAAGATGCTGCAGGCGCG
CCTGTTCGCCTACTCCGATGCGCAGCGCTACCGCCTGGGCGTGAACCACCACCAGATTCC
GGTGAACGCGGCGCGCTGCCCGGTGCACAGCAACCACCGCGACGGTGCGATGCGCGTGGA
CGGCAACTACGGCGGCCTGCCGCACTACGAGCCCAACAGCTACGGCCAGTGGCAGGAACA
GCCGCAGTACCGCGAACCGCCGATGAAGATCCGGGGCGACGCCGACTTCTGGAACTTCCG
TGAGGACGACGCCGACTACTTCAGCCAGCCCGGTGCGCTGTTCCGCAGCTACAACCAGGC
ACAGAAGGAGCGACTGTTCGCCAACACCGCCCGTGCCCTGGGCGATGCGCCGGACTTCAT
CAAGCAGCGCCACATCGACAACTGCAGCAAGGCCGACCCGGCCTATGGCGCTGGTGTTGC
CGCGGCGCTGAAGGCGCTGGCCAGCCAGCCAACGGATCCGTTCAAGCCGGCCCAGCCGGA
AGCGGACTTCCCCACCGCGACCCCGGGTGCCGAAGACATCGAGCTCTGATCGCCCTGCCC
CGTGAACGCCACGCCACCTCCCCGTGAGGCGGCGTCGCCGTTTTAACGGTCTGCGTCGTA
CCTTCTGCACGCCCAACCCCAATCAAGGATTCCGCAGATGAGCCTGACCGACGAACTTCT
CGCCAAATTGCAGGGCGCCCCGCTGCAGCAGGTATCGCAGCAGCTCGGCATCAGCGATAC
CCAGGCCTCCGGTGCGATCAGTGCCGCGCTGCCGGTGCTGATGGGCGCGCTGGGCAACAA
CGCCTCGCAGCCGCAGGGCGCACAGGCGCTGCTCGGTGCACTGCAGAACAACCACAGCGG
CCTGGACCTGGGCAGCGTGCTCGGCTCGGTACTGGGCGGCGGTGGCGGTGGCGCCGCCAG
CGACGGTGCCGGCATCCTCGGCCACATCTTCGGCGGCAGCCAGCAGAAGGTGGAAACCGG
CCTGGCCCAGGCCACCCAGCTCGACAGCGGCCGTACCAGCCAGCTGCTGCAGATCCTCGC
ACCGATCGTGATGGCCTTCCTCGCCCAGCGCCTCGGTGGTGGCCAGGCCGATGCCGGCTC
GCTCAGCCAGGCCCTCGGCCAGGAGAAGCAGCAGGTGCAGCAACAGGGCGGCCTTGCCGG
CGGCCTGCTTGGCAGCGTGCTGGACCAGGACGGTGACGGCCAGCTCGGCGTGGGCGATCT
GCTGAAGATCGGCGGCAGCCTGCTGGGCGGCAAGCGCTGAGCCAAGGCGGCGCCGGACCC
GGTCTGGCGCCCTGCAACTTACAACGCGTCGATATCGCCGAGCGCGCGGATCAACCGCCG
TGCGCGTTTGTCCGGCTTGTGCTCCGGCGGCTGGAAACCATCGCGTGCGGCGATGCGCAG
CGCCCGCTGCTCGGCGCGGCGGGCCCTGGAGGCCTCACTCTCGGCATACAGCTGCTGCGC
CGCCGGCGCCGGCCCGCGCTGATCGCTCAGCCCCAGCACCTGGATCTCGAAATGCTCCTC
GCCGCGATCCACCTGCAGCTGCTCGCCGACGCGCACCGCGCGTGAGGATTTCGGGCGCTG
CCCAGCCACGCTGACCTTGCCGGTCTCGATGGCCTGCTTGGCCAGGCTGCGGGTCTTGAA
GAAACGGGCCGCCCACAGCCAGATGTCCAGGCGGACACTGGGCGGCAGCGGGGAAAGCTC
GGTCATCGGCAGGGACTACTCCGTTCGCTTGTTCAGGGGACGCGGGTTGTCGGGGTCGGT
GCGGCAGCCGCTGCCCCCGATCAGGGTGGGTACGCCGGCAGAAAGATCCTGGCGCTGGCT
GCCGACCAGGCACTCGGGCCGGTCGGTGGGCCGCACCTGGGTATCGCCCAGCCGGTCACC
TGTCGAACATGCGGCCAGTACGACGCTGATCAAGGCCAGCGCCAGGCTCCACTTCACCTG
CAGTCGTTGATGCATTGCCACATCCCGCAAACCGGCTTGGTGCTAGTGTGCGCCTCCCGG
GATTCGATCACCACTCCATGGCCAAAGCGCCGCTTGACCTGACCTCCGGCCCGATCGGCC
GCAATCTCCTGCTGTTTTCCCTGCCGATCCTGGCAGGCAACATCGCGCAGTCGCTGAACG
GTTCGGTGAATGCGGTCTGGGTCGGGCGCTTCCTCGGTGAGGCGGCACTGACCGCCACCG
CGAACGCCAACAACATCATGTTCTTCCTGATCGGCTCGGTGTTCGGCTTCGGCATGGCTT
CGACCATCCTGATCGGACAGGCGATCGGCGCGCGCGACATCGCGCAGGCGCGGCGCGTGG
TCGGCACCAGTGCCACCTTCTTCATCGGCCTGTCGGTGATCATCGCCATCGCCGGTTGGT
TCATGGCCCATCCGCTGCTGGCGGCGATGGGCACGCCGGCCGCCTCGCTGCCATTGGCCG
AGGCCTACCTGCAGATCATCTTCCTGGCGATGCCGACGCTGTACGCGTTCGCCTTCCTCA
CCGCCGCCCTGCGCGGTGCAGGTGATTCGCGCACGCCGTTCCGCTTCCTGATGGTATCGG
TGGCACTGGACATCGTGCTGAACCCGGTACTGATCTTCGGCATGGGGCCCTTCCCCGCGC
TGGGCATCGCCGGCTCGGCCTGGGCCACGCTGGTCGCGCAGACGCTGTCGCTGGCCGGCC
TGCTGCTTTACATGCGGCACAAGCGCCACACCCTGTGGCTGGGCCGCGCCGACCTGCGCC
TGTTCAAGCTCGACATGACCATCCTCAAGGCGCTGGTGGTCAAGGGCGTGCCGATGGGCC
TGCAGATGGTGCTGATCTCGCTGTCGGTGATCCTGCTGATGACCATGGTCAACCAGTACG
GCACCGACACCGCCGCGGGCTACGGCGCGTCCCTGCAGCTGTGGAACTACCTGCAGATGC
CGGCGATGGCGATCGGTGCGGCGTGTTCTTCGATGGCCGCACAGAACGTCGGTGCGCAGC
GCTGGGACCGCGTGCGCGGTACCGCACGCCAGGGCGTGCTGTTCAACTTCCTGCTGACCG
GCGCGCTGATCCTGCCGTTGGTTGTGTTCGATCGCCAGCTGCTGGCGCTGTTCCTGCCGC
CGGCCAGCCAGGCGCTGGACATCGCCCGCCACCTCAACCATGTGGTGATCGGCTCGTTCC
TGTTCTTCGGCGTCAGCTTCGTGATCTCCGGCGTGGTGCGCTCCACCGGCGCGGTGATTC
CGCCACTGCTGATCCTGGCCGGCTCGCTGTGGGGCGTGCGCGTGCCGTTCGCCGAACTGC
TGCAGCCGTACTGGGGCGCCGATGCAATCTGGTGGAGCTTCCCGGTCAGCTCGCTGGTGT
CGATGCTGCTGTCGCTGGCGTATTACCGCTGGGGCGGCTGGCGCAAGGCGAAGATGATGG
GCAAGCCCTCGCATGCCGAAGAACTGGCGACGCCGTCGGAGATTCCGGCCTGTCCGCCGT
CGCCGGTGGCCGACCCGGATGCCGCACCGCTGCGGTAGTGCCGGCCGCCGGCCGGCAACC
TCATGGACCGGCCAATGACAAGGTAGTGCCGGCCGCTGGCCGGCAACCTCACACCGCTCC
AGCAGCATCGCGCAACAGCCGGCCAGCGGCCGGCTCTACCGTTTCTTCTTCGCCGCATTG
AACGCCGCCGCTGCGCGCAGCAGCGCCTTGAACGCAGCGGCATCCGGCATCGCACCTTCA
TGGATGTCGATCGCACGCCGCGTGTTGCCCTCCAGGCTGGCGTTGAACAGGCCTTTGGGA
TCGGTCAGCGCCGCACCGTTGGCGAAGGTCAGTTTCACTGCCTGCTTGTAGGTCTCGCCG
GTGCACAGGATGCCGTTGTGCTCCCACACCGGTGTACCGCGCCACTTCCAGGCTTCCTGC
ACGTCCGGCAGCGCTTCATGGATCAATGCACGCACGCGTGCCAGTGTTTCACCGCGCCAG
TCTGCCAGCTCGGCGATGCGTGCATCGATCAGTTCGGTCGCCGGGGTTCCGGCATCGTCA
GGGTTCGGCGCGTGCGTGGCCATCAGCGGTTCTCGTCGGGAAAGGAATCAGAACGGTGGG
CTTACATGCGCTCGCCGGGCAACGCGGCGGCCTGGCGCACCCAGTCGAGGAACTGTGCCT
CATCCAGCGCGCCATCCTGTGCGATATGCAGGTAGCGCGTATCGGCACTCCTGGACGGCT
CGGGCGGCATCGGCTTCAGCACCGCGCCACGAAAGAACGCCACCTTGATGTAGCGGGTGA
AGCAATGGAAGCTGAGAAACCAGCCTTCGCCCGGCGCCACCGCATACATCGGCGAGTTCC
ACTTCACCGCCTTGTGCACGCCGGGTACGGCCCGTTCGATCAACGCATCCAGCTGTGCGC
CGACCGGGCGTTTCCAGTCCGGCATGGCGGCGATGTATGCCTGCACCGGAGCATCGCCCT
CGCCCTTGGCGATCCGGGGGTTGCCGCCGGACAACAGCGTGGGCGCGGTGGAAGGTGCGG
TTCGCTTGGCAGGCATCGCACGGCACGTCCATCGGGATGAAACCGCAGCCTAGCGCGGCC
CGTAGCCAGCGGTCACGGCGCAGTGCGCCATCGGCTCAGTCCGCCTGCCGCGCCCGGAAC
TGGCGCCAATCCGGCAGCTTGCGGTGGCGGCGCAGCGAGCGCATCAGCGCCGCCATCACA
AGGCCGAACAGCGCGCCGGCCACCAGACCGGCCACCAGCAACAGCACCAGCGGACGTTCG
CTGCCCTGCCACAGCATCAGCCACATCAGCGCGGTCCAGAACAGCCCGAACAGCAGGCCC
TGCACCAACGCGTTGGTGCCAAAGCCGGCCAGGATCGGTGGCGGCAGTGCGATGCCCAGG
CGCCACAACAGGCGATGCAGCAACGGCGCCGATTGCACGCGTGCCAGCCCCTTGCCGTCG
AGAAAGCGCAACGCCGACTGGATCACGGCCGGATAGCGAAGGTTGATGTCGTTCATCACC
TGATCGTGGCCGATGCGATGCCGGAAACGCAAACGGCCACCCGAAGGTGGCCGTCGCGGC
AACAACCGAAGTTGTTTATCAGGCCTTGTCGGCCAGACGGGCAGCCTTGGCGGCAGCAGC
GGCAGCCAGGTCTTCCTTGATGCGGGCAGCCTTGCCTTCCAGGCCACGCAGGTAGTACAG
CTTGCCGGCGCGGACCTTACCACGACGCTTCACTTCGACCGAGTCGATGATGGCGCTGTG
GGTCTGGAAAACGCGCTCGACGCCGTAGCCGTGCGAGATCTTGCGGACGGTGAACGAGGA
GTTCAGGCCGGCGTTCTTGGTGGCGATGACGACGCCTTCGTAGGCCTGCACGCGCTCGCG
GCTGCCTTCCTTCACCTTCACGTTGACGACAACGGTGTCGCCCTGGCTGAACTTCGGCAG
TTCACGGGTGATCTGGGCGGATTCGAATTCCGCGACGATGGACTTGTTCAGCTTGCTCAT
GGGTTACACCGATTCTTGTTCGGGTGGGCGTGTCGTATCGACAACGTAGGCTCATGCAGT
CACCGGACTGTGCTGCACGTTTGTTTTGGGTACTGCGCGCGCCGACCAGGGTCGACGGGA
ATTGGCCATGATAGCCGATAAAGCCGACCCTGCGCTAGGGGCTGGCCTTCTGGTTCCGGG
CCTGACGGCCCTGCTCCAGCAGTTTGCGGTCGGCCTTGCCCAGTGCCTGTTCATCCAGCA
GGTCCGGGCGCCGCTCGGCGGTCCGGAGCAGCGACTGCTGGCGGCGCCAGGCGGCGATGG
CCGCGTGGTTGCCCGAGCGCAGCACGTCCGGCACGTCACCCAGCGGGTGCTGGGCCGGCT
GGCTGTAATGCGGGCAGTCGAGCAGGCCGAGGTCGCCCTCGAAGCTGTCCTGCGCCGCCG
ATTCGGCGTCGTTCAGGGCACCGTCCTGCAGGCGGGCCACGGCGTCGATGATCACCGCCG
CGCCCAGTTCCCCCCCGGACAGCACGTAGTCGCCGAGGGAGATCTCCTCGTCGACATTGG
CCTCCAGGAAACGCTCGTCGATGCCCTCGTAGCGGCCGCAGAGCAGGACCACGCGCGGCA
GCGCCGCCAGTTCCCGCACCTTGGCCTGGGTCAGCGGCGCCCCCTGCGGGCTGAGGTAGA
TCACCCGCGCCGGGGTCGGATCGGCCTCACGGATCGCCTGCAGGCAGGCCTGCAGCGGCT
CGATCAGCATCACCATGCCCGGGCCACCTCCGAACGGACGGTCGTCCACGCGGCGGTAGT
TGCCTTCGGCGTAATCACGGGGGTTCCAGCCGTGCAGGCTGAACAGCCCCTTCTCCTGCG
CGCGCCCGACCACGCCCAGTCCGGCGGACTGGGCGAGGAACTCGGGGAACAGGGTAATGA
CGTCGAAACGCATGCTCACGCTCAGAACTCGGGATCCCAGTCGACCACGACCAGGTTGGC
CTCGAAGTCGACCGACTTGACGAAGTCCGGCTGCACGAACGGAATCATCCGCTCGCGGTC
ACCGCGGACCACCACCACGTCGTTGGCGCCGGTGCTGAACAGGTGCGAGACCTGGCCCAG
GGCAACGCCCTCGGTGGTCTTCACGTCCAGGCCTTCCAGGTCCACCCAGTAGTACTCATC
GGGCTTCGGTGGCGGCAATGCACTGCGGGCCACGTAGATCTCGGTGCCGTGCATCGCTTC
GACGGTATCGCGGTCCTCGACGCCGGGGAAACGGGCGACCAGGTGCTTGCCGCTGTCGCG
GCCACGCACGCCTTCAATCGTGGTTTCCACGCCGGACGGGCTGCGCACGATCCACGGCTG
GTAACGGAAAATGGCGGAACGTGGCTCGGTCCAGGACTCGAGCTTGATTTCGCCGCGCAC
ACCAAAAGCGCCGACAACCCTGCCCAGCAGGATGCGGCGCTCGATATCTTTCATCTGCTT
CAACCAAGAGGGCCACGCCGAAGCGTGGCCCGTCAGGATCAGGCCGCAGCGGCCTGGGAC
TTGGTCGCTTCCTTGATCAGGTTGCGGACCTTGTCGGTCGGCTGGGCGCCGTTCTTGACC
CAATGGTCAACGCGGGCCAGGTCCAGCTCGATGCGCTTCTCGGCGCCCTGGGCAACCGGG
TTGTAGAAGCCAACGCGCTCGATGTTGCGGCCGTCGCGCGCGCTGCGCACGTCGGTGACG
ATGATGTGGTAGAACGGACGCTTCTTGGCGCCGCCGCGGGTCAGTCGAATCTTGACCATG
GTGTTTTTCCTATTGCCCAGTCGCCAGGATGGCGAGGTAAGCGGGCGATTATAGCGGCAG
AGCCCGGCCGAGCCAACCCCGGGCTGTATCCATCTTCACGGTAGCGCAGTGCTATGCCTC
GCCACTTTCGTTCAGCAAAGTGATCAACCTCCGACCGCCCCTCCAAGATTCCCGGGGCGA
TAGCGTCAGAGCGCTCCCGCTACCGGCGCCCGATGCATGTCCAGCACATCTACCTCGTGC
CGCTGCAGCAGGTCGTCAAATGCATCGCCGCCAATCCGCTCGACAAGTTGCCGCTCGGAT
TCGTGGATGGCGATGCACTGCAGCCAGTTGATGGCAACCGGCGGGAACTGCAGCCCCGGG
AACCTGGCGTCATTCCAGAAGAAGGGCGGCACCAGATAGACGTGCGGCATCCGGGTCGAC
GGGAAGTAGTCCTGCAGGATGTCGGGAATCACGCTACCAGGCTGCACCGCCGCACGATCG
CGCATGATCGCGAAAGCCGTCGAGGCGACGACGTTGTCCCAATGCAGCGCGTCCTGTTCT
GCACACGCACACAGCTCGACGCGCGTTTCCAGTTCGTGCCCCTCCGCATGACGTAACCCA
GAATCCGATAGGCCGATGGACGAGATGGACTTCAGCCCTGCTTCCGGAGAGCTGAACGTC
GTGAGGATATCGACTGAACGTAGGCGATGATCATCGTGAAAGGCCTGGACCTTGGGCCGC
CCCTCAGAGCCCATGACCTTGATTGCGTGCATCGCTACCGCGCGATGCTGCTCGGTGACC
ATACCCATATCTGATTGAAACTCCTGAGTGTTGTTCGCTGCGGACGCATCCGCCGGGCAT
GGCCCGGCGCTACCGGCTGCAACGCTTCAAGGTAGCGTCCGGCTATGTCCAGCGATCGGC
AACCACGCGCCTCGTTCAGGAAAGCGGCTGCCAGGCCACCGCCGCCAGCACCGCCCTGCC
CTGTTCAGCCAGCGCCTGCGAGCCGGGCAGGACATGCCCGTCAATGGCCTCCAGCGCCCA
CAGGCCGCTGGCGTTGCAGGCAAAAGCCGCCTTCACGCCGGCCAGATCGGCCAGCGGCAG
CGGCTGAGTGACCTGAGGCCCCGGCCAATGCCGCTTCAGCAGCGCTTCGGCCGTCCCGCG
CAGGGCAGGCGCCTGTGGCCAGAGCAGCCGCTCACCATCGTGCACGGCCAGGTTCCAGGT
GCTCCCTTCACTCACGTCGCCATCGGCGGTCACGAACAGCACATCGTCGAATCCTTGCGC
CATCGCCGCGCGCCGCTCGGCAAACAGGCCAAACGTGCCCACATGCTTGATCTGCGGCAT
TTCGCGCTGCCAGGCCACGCTGCGCACGCGCTTGGGCGCGGCCAGGGCCACCGGCGCTGA
AACTGCCACCAGCACGTCCACCGGCACGGCCGCCAGCGGATTGCGGAAATCGAAGCGGCG
CGAGTACACCGTCACCCGCAGCGAGGCATCGGCCAGGCCGGCCTGCCGCAGCGCCTGCGC
CATCCACGCCTGCACCTGCACCGTGTCCAGTTCGCTGCCGAACAGTTCGCGCGTGGCCTG
CGACAGCCGCGCCAGATGCAGGTCCAGCCCCTGCACTGCACCACCACGCACCTGCAGCGA
GGTGAAGTGGCCGTAGTTCACCAGCGCCGGCAGCAGGTCCGCCACCTGCGCCGGCTGGCC
ATTGCAGGTGACCCTCATCGCAGCAGCGCCTGCGCCTGTTCCCACATGCCGCGCAGCACG
TCGGCGGCCGGCTGTGCAGGCGCCATCCACGCCGACTGCCCGGCCCAGGCCTGCATCGCC
GCCAGGCGATTTTCCTGCACGGCCTGCTTGCGCATCGGCGCGGTCAGGCCACGCTGCACC
GGGTACGGGCGCGGCGCAGGGGCGCCTTCGGCAGCAGCGGCGCGCACATACGCGGTCGCC
AGGCCACGGCCAAGGCGGCCGCTGAACGCGCGCGTCGGCCAGGTATCTTCCGGTTCGCTG
GCGGCCAGCCCATCGGCCCACGCCGACGCGATCGCCGCCTCGGGCGTGCGCAGGAAGGCG
GTGCCGATCTGGACGGCGCTGGCCCCCAGGGTGAGTGCGGCAGCAATGCCACGGCCATCG
GCGATGCCACCGGCAGCGATCACCGGAATCTGCAGGTGATCGGCCAGGCGCGGCAACAGC
GCGAACAGCCCGACCAGCTGGCGTTCGGCCATTGCCGGATCAAACGCACCGCGATGGCCA
CCGGCCTCCATGCCCTGCGCCACCACGGCGTCGGCACCGGCGTCCTGTGCGGCACGCGCT
TCGGACAAGGTGGTCGCGCAGGCGATCCAGGCAATGCCGGCGTCCTTCAGCTGCTGCACG
TGGCGCGGCAGCAGCACGCCCATGATGGTCGACGCCACCGCCGGGCGTGCCGCAAGCAAC
GCAGCGAACTGTTCTTCGAAATCGGCAGGCGTGGCGTCGGCGGCGCTGGCCGGCACGTCC
GGGCCCCACTGCGCGAGGAAAGCGCGGCTGGCGGCCTCGGCAGCGACATCACGGCTCGGT
GCGGGGTCCGGCAGCCACAGGTTCACCTGCGCCGGGCCGGTGGAGGTCGCGCGGAAGTCC
TCCATCCAGCGACCGATATCGGCCGACGACGACAGCACCGCGCCCATCGCCCCCATGCTG
CCGGCATTGGCCAGCGCGGCGGACAACGGTACGGGGCAGGCACCGGCCATCGGTGCCAGC
AGGATCGGAACGGATACGCCAAAGCGCTGGCAGAACGCCTCGACGCGGGAAGTTACAGCG
GAACTCTGCATGACGGCCCATCGTTTCGGACAGGCCACCATGGTGCGCGCGGGACAGGGG
TGGCGTCGAGCCTGCTGCTGCGCGCCGCCGCCCGAGCGTGAGCTCGGGCGCTACATCACA
CTGCGGACGGGGCCGTCATCAACGGAACGGCATGCCGCGGCCGCCCATGGCGCCCATCAT
GCCCTTCATGCTGCGCAACATGCCCTTCATGCCACCGCCGGCCATCTTGCTCATCATCTT
TTCCATCTGCATGTACTGCTTCATCAGCTTGTTGACGTCGGCCGGGGTCACGCCCGAACC
CTTGGCGATGCGCGCGCGGCGCGAGCCGTTGAGCAGGTTCGGGTTGCGCCGTTCCTTCTT
GGTCATCGAGCCGATGATGGCGATCATGCGCGGCACTTCCTTGCCCTGGCTGACCTGCTG
CTTCAGGTGGTCGGGGATGTTGCCCAGGCCCGGCAGCTTGTCCATCAGGCCGCCGATGCC
GCCCATGTTCTGCATCTGCTCGAGCTGGTCGCGCATGTCGTTCAGGTCGAACTTCTTTCC
CTTCGCGACCTTCTCGGCCAGCTTGGCGGCCTTGTCCTTGTCGACCTGCTGCTCCACCTG
CTCGACCAGCGACAGCACGTCGCCCATGTCGAGGATGCGGCTGGCGATGCGGTCCGGATG
GAACACGTCCAGGCCTTCCGGCTTTTCGCTGACACCGACGAACTTGATCGGCTTGCCGGT
GATGTAGCGCACGCTCAGCGCGGCACCGCCACGGGCGTCACCGTCGGTCTTGGTCAGCAC
CACGCCGGTCAGCGGCAGCGCATCACCGAAGGCCTTGGCGGTGTTGGCCGCGTCCTGGCC
GGTCATGGCGTCGACCACGAACAGGGTTTCGGCCGGGTTCACGGCAGCGTGCAGGGCCTT
GATCTCGGCCATCATCGCTTCGTCGATGGCCAGGCGGCCGGCGGTATCGACCAGCAGTAC
GTCGACGAACGACTTGCGGGCATCGTCGATGGCGGCGCGGACGATGGCTTCCGGCTTCTG
GTCGGCGCTGGACGGGAAGAACAGCACGCCGACCTGCTCGGCCAGGGTCTTCAGCTGCTC
GATCGCGGCCGGGCGGTAGACGTCGGCCGAAACCACCATCACCTTCTTCTTGCGCTTTTC
CTTCAGGTGCTTGGCCAGCTTGCCCACCGTGGTGGTCTTGCCGGCGCCCTGCAGGCCCGC
CATCAGGATGATGGCCGGAGCGGGCACATTGAGGTTCAGGTCGCTGGCCTCGGCACCCAT
CACCGCGGTCAGTTCGTCGCGCACGACCTTGATCAGGGCCTGGCCCGGGGTCAGCGACTT
CAGCACTTCCTGGCCGACCGCGCGCACCTTGATGCGCTCGATCAGGGCCTGCACCACCGG
CAGCGCGACGTCGGCTTCGAGCAGCGCGATGCGTACTTCGCGGGTCGCCTCGCGGATGTT
CTCCTCGGTCAGGCGGCCGCGGCCACGCAGGCGCTCGATGGTGCCGGAAAGGCGCTGGGT
CAGGGACTCGAACATGCGGCGCAACCTGTCTGAAAGCGGGGGACAATAAGGCAAACAGTA
TAACGGGTCCGGCTGTCCGCCCGGACTGCGACCACCGGGCCGTCGCCAGCATCACAGGGG
TATGCGAAACTGCAACGATGACAATCGTTCTCATCGCCGTCCTGCTCTACCTGGCTGCCA
GTGCCCTGCTGGTGCGTGCGCTCGGCCGCGATGAAAGCACCGGCTCCCCCACCTGGCTGT
GGCCGGCCCTGCCAGCGATGCTGCTGCATGGCGGTTACCACGTGATGGTGGCGATGCGCA
CCAACGGCGGGCCGGACATGCACTTCTTCGCCGCGCTGTCGCTGGTCGGCCTGGGCATGG
CCTGGCTGACCTCGCTGGTGGGCGCGCGCGGCCGCATGTCGGCGCTGGGCGTGGTGGTGT
TCCCACTGGCCGCGGTACTGCTTCTGGCCTATCACGGCTACGGCCACGAGCCGAGCAAGG
TGCTGGGCTGGCGCCTGGCCAGCCATGCCTGGCTGGCGCTGCTGGCCTACGCCACGCTGA
GCATCGCCGCGCTGCTGGCGATCATGCTGTGGCTGCAGGAACGCGCCCTGCGCCGCCGCG
AGTTCCGCCCGTGGCTGCGCGCGCTGCCACCGCTGGCCGACCTGGAATCGCTGTTGTTCC
GGGTGATCACGGTCGGCTTCGCGCTGCTGACCCTGACCCTGGTCACCGGCGTGCTGTTCG
TCGACGACCTGCTGGCGCAGAAGCTGGTGCACAAGACCGTGCTGAGCGTGCTGTCGTGGA
TCGTGTTCGGCGTGCTGATGATCGGCCGTCGCCGCTACGGCTGGCGCGGCATGAAGGCGG
TGCACTGGACGCTGGCGGCAATGCTGTTGCTGCTGCTGGCGTTCTTCGGCAGCCAGTTCG
TGATCGAACTGGTGTTCGGGCATTCGCGATAAAGGCATGCCGACCAACGGTCGGCACCCA
CCCCAACATCACCGGGTAGTGCCGGCCGCTGGCCGGCAACTGAACCGCACCCTGCGCGGA
TGCTGCCGCCGATCAGGGAATCGACTGCGCCAGGATCTTCCGCACCGAGCGACCGCTGTT
GGTGAGGATGTCATCGACCTGCCAGCAGCCCTGGCCCTGGCGAACCATCGGCAGGCGGGT
CACGTAGGCCTTATTCCATACCGCATAGCGCATCTCGACCTGGCCGGCAGTGGCCGAGGC
CTCTTTCCAGCGGTAACGCACCGGGGTTTCAATGTCGCCGTCCTGCGCATCCAGCCACGG
GTCGGAATCTATCGTGCAGATGCCCTGTTCGCGCTGCTGGCAGGCACGCTCGCCACGCAG
TGCCTTGCCGAACGCCGGGCTGACCAGCGCGGGCGGTGGCTCCAGCAGGTCGCCATTGCC
GGTCGTGGCCTCGAACAAGGCACGGGCAACGGCCATGGGCTCTTGGCAGGCCGGTGCGGC
CTGCACGGTGGGGGCCAGCAGCAGCCCGGCGATCACGAACATCCCTGTCTTTCGCATGTA
TTCCATTCCCTGGGGGTGATGATGATCCGTTGTAGAGCCGAGCCCATGCTCGGCTGCTTT
CCGCGTGGGCCGAGCGCAGGCTCGGCTCTACAGGAGCGTGCAGCTTACAGCCCGTAACGC
TCGATCACGTCCAGGTGCGGCTGGCGATCCTGGTCACAGGCTTCAGCCAGGCGCAGCCAG
CAATGCGGATGCGGCCACGTCGCGGTGTGCTGCTGGAGGAAGCGGTGCAGCGCCAGCGGC
GCATGGTCCTGCGGCTGGGCGACGGTGAACAGCAGGCCGGGCAGCGTGCCCTCCTCCCTA
TCGGGGTCGGTGACAGTGTAGTCCGGGCGGCTGTGCGACCACACCTTCCAACCCTGTGCT
TCGGCCGCCTCGACGAAGGCATTCCACGCCTCTTCGCCCGGGTGCGCGCCATCGATCATC
CAGCTGCGGGCGAAGCCTCCGCGCTCCAGCACATGCACCTGCGCATAGGTCGGGATGAAA
TGCTCGCGCGCTTCCTCCTCCTCGGGTGCCGGATGCACCAGTGCGGCATCGAACACCACC
CAGTCGCCCACCTGCTGGGCGCGGTTGGACGGCGCATTCTCGACGATGCGCGCGGTCACC
GGGCCGCTGCGGCGGGCGTAGTACTCCATCGGCTCGCCGTTCTCTTCGCTGCGGATGATC
ACCCAGCCCCATGGCTCCTCGACCACACCTTCCTGGCTGGACAGCTCCATGCCGATCGCC
GCGGCCGAGCGGCGCACCGCGTCCCAGTCGCGCGCCGCGCTGGCCGCACTCATGTGGTCC
CAATGCGCGGCGTTCGGCTCGTCCAGCAGCTCCACCAACTGCGCATAGCAGGCCTGGGCC
TCACTGAAGCGGCCGGTTTCCATGTACATGCGCGCCAGCGTGCCGCGCGCGCCGTGCGAG
CCCGGAGACAGCTCCAGAAGCGATCGGGCCGCCTGCTCCAGCGCCGGCCAGTCGGACACC
CGGCGTGCGCGCTGCACGTCGCACCAGTGCGCGAACACCGGCACGCTGCTGCGGTAGACC
TCGGCCAGCTGGCGCAGGCCGTCGTCGTCCCCCTGCTCGGCCAGCCAGCGCATCAGCGTG
TAGGCTGCGGGACCATCGTTCTGCGCATGGCTGCGTACGAACCGCCACAACAGCGCTCGC
GCCTCGGCCTGCGCGCCGCAGGCGCTCAGCGCTGAGGCGGCCATCTCGGCCAAGGCCTCG
TCATCGGGCAGCTGCGCCTGCGCCTGCAGCAACCACTGCGCCTCGCGCTCGGGGTCGCGC
GCCTGGTTCTGTTCGCCCTGCGCGTCCAGCCATGCCAGCAGCTCGCCGGCCGGCACCGGC
AGCGGTGCGACATCCGGCAATGCATCGATGCGTGCCGCCAGGCCGGCCACCAGCGCTGCC
GCCCCCCGGTCCTGGCGCAGCTGCGCCAGATGGGTGCGGGCCAGTTCCAGCTGGCGCAGC
GCCACCCAGCGCGCACCACGCTGCAGGGCAAGCTCCAGGCTCAGCGCTGCCACTTCGATC
AGCAGGCGATGCGATCCGACCCGGGCGAAGTGCTCGATGATCGTGTTGAAGCGCGTGCCC
AGGTCCCACGTATTGCGCGCAGGGTCACGCTGGCACAGCGCTGCGGCGGTGTTCGCCCAC
AGCCGCCAGTAGTTCGGGGTCAGCTCGCTCCACGGCACCAGCTGTTGCAGCGCTTCTTCG
TCGCGGCCCAGCTGGGCCAGCGCCCATGCCTTGGACAAGCGGCGCGGCACCGTGCAGTTG
GCCGGCTCGTACTCCCCGGAGGCGGCCACTTCGGCTTCGCGCTTCTCGATCAGCGCCAGT
GCCTCGTCGGCGCGGCCGACAGCGAGCAGGATCTTGATCTGCATCTCCGGGAAGCTGTCG
AACACTTCCTTGCCACAGGCCTCCACGGCGTCGGCCTGCGCCTGCAGGTAATCCAGCGCC
TCCTGGCCACGGCCATCGTCGAGCAGCGCATCGGCTTTCTCGCAGCTCAGGCACTGGAAG
CAGGCCCAGCTGGGATCGATGCGGCCGAGGGTCTCGTCGCACACCTCGATGCGCTCGGGC
ACCCAGCCCGGACCATCGATGTTGCCGTAGCAGGCGGCCAGGTCCTGGGTCACGCAGATC
GACTGCGGGCATTCCAGGGTGTCTTCGCGGTGTGCCCGCTCGAACAGCGAAACGGCTTCG
CCAAGTGCGCTCTCGCCTTCAACACGGTTGCCGACGCGGTTGCGCAGCGCCCAGTGGCCG
ACGTAGACGTCGACCCAGGGGTTGTCGAGCGCCTTGCCCAGTGCGCGTGCTTCGGGCAGC
AGTGCATCGACGCGGTCGATCTGCAGTTCACTGACCTCGTCGGCGAGGCGGTTCAGCAGG
TGCGCGTTCTGCGCCTGGCCGGCCTGGCGCAGGTCGCCCTGCAGTTTTTCGACCCAGTTC
CAGATGTCCATGGGGTAAGTACTCCTGTCTAGCGAAGGCTGGATGAGAGGGCGCGGTGCT
CAGCGCAGCATCTGCTGCAGAGCACCGGCGATATCGGTAAAGGCGCCGTTGAGATCCGGG
CCCTGCGTGGCGGTCGTTGCCCGGGCCAAGGGACGGCCCTGCGCAGCGACGATGATCTTC
AGCGAGCGCAGCAGGCGTGCCGCCGCTTCGGCCTGCGGGTGGCCCTCGCGCTGGGCGCGC
AGCAGCGCCTGCACCGCCGGGTTGTCGAGGTTGAGGTACAGCCGCGAGGGTGCGCGCGAT
TCGATGCGTGCGGTGAACTGGCGCGCCAGGCGCAGCGCCGCCATCGAAACGCGCTTGTCG
TTCTCGTCGTCTTCCAGGCGCTGCTTCAGTTCGGCCTCGCGGTCGGGCACCACCACCACC
GGCAGTGCTTCCGGGCTGAAACGCGCCGGCAGCAGCTGCTCGCCATCACCCAGCTGTTCG
CGCAGCCAGGCCAGCTGCGCGTCGTCGAGGCTGTCATCGCTGCGGAACAGTGCGCGATTG
CCCTGCTCGGTGCCGAGTTCAACCAGGCGCAGGCCCTTGGCCTGGGCCCAGCGCCGCAGG
AACGGCACCACGGCGTAACGATGGCCATGCGCGACCGGCACCCCCATCGCGCGGAACAGC
ATCTCTTCGAAGCCACCGCCATTGTCGAGGATGACATGCACGGCACCGCGCGCCGGCAGG
GCACTGGCCGGCAGGTCGCCCTGCGAGGTCGGCACGCGCACATGCTCCATCAGCAGGTCG
AACAGGCGGTCATCGCACAGCGCCGCGCCCAGCAGCGCCTCGTTGTGGCGGCTCAATACG
CGTCGCCACGCCTCCGGCTGCTGCCGCGCAACGTCGGCCAGACCATCGATCAGCGCCTCC
AGCAAGGCATGTTGCACAGCGCGGTACTGGTCATCGCGCTGCAGGTCTTCGCGGCTGGCG
GTGGGAGTCAGCCGCGAGGATTCGATCACCCCGCCGATGAAGCCGGCCCACGGCGGCAGC
AGGTCACGGGCATCGTCATCCAGCAGCATGCCGCGCACGAACACCGACAGGTTGCGGTTG
TCGCTGGTGCCATAGGTGGCCCCATCCTGCACCCACAGCAGGCCGGTGGCATCGCTGTTG
CCGTCGGCACGCAGCGGCACGGTGACGATCGGCTCGAAATCGTGCTCGAAGCGCGCGGCG
AACTGCAGTGCCTGGCGGCGTGCCTGCACCGGGTGCACGGCCACGTCACCCTGCCCCCGC
CACGGCGGCGGCTCGGGGTTGAGCGCTTCGGTCGCAGCACCGATGAAGATCGGTTCGGAC
AGCAGCGCGCAGTAGCGGCCCAGCACCTCATGCAGGCGCGCCTCGTTGGCCAGCGGCAGG
AAGTCCGGATGCAGCTCCAGTTCCACCTCGGTGCCGACCGCACGTGCCGGCACTTCGCTG
ACGGTGTACTGCTCGGCATTGCTGGACACGTACAGATGGCCCAGCTCCGGCGTCTGGTAC
GAGGTGGTACGCACGCTGACCCGGCGCGCCAGCACGAAGGCCGACAGGAAGCCGAGGCCG
AACATGCCGATCAGGCCTTCATCATCCTCGCCGCCCTGGCGCAGGCCACGGGTATAGCCG
ACGCCGACGGTGGCCAGGTAGTCGTGGATCTCCTGGCGGGTCAGGCCGGCACCGGTATCG
GTGATGCGCAGCACGCCGGCACCGGCATCGACCTGCACCGAAATGCGCGAAGGCACCTCG
ACGCCGGGCTGCTCGATGCGGCGGCGGATGATCGAGTCGTGCGCGTTCTGCACCAGCTCA
CGCAGCGCCACCACCGGGGTGGAATACAGGTGCTTGCCCAGCACCGTCATCAGTCCATTG
AGATCGACCCCGGCACGACGGATCTCGGCGTTGGGGGCGGTGAGCGCGGTGTCCTGCATG
TAATCGTTTACTCCTGGGCACGGAAAGGCGCCAGAGGGCGCCTTCGTCGAGCGGGAAAAA
CTAGCACAGCCAGCCTGACCGTTGCCGTATATGACGTATGTAGAGGCAGGCCCCGCAGCA
GCCCCCGTGCCTCACGCCGCGTCGATGGCCTCGGACAGGCGCTCCACCGCGATCACTTCC
ATGCCTTTCACCAATCCGCCCTTGGGCGCATTGGCCTTGGGCACGATGGCGCGCTTGAAG
CCATGGGTGGCGGCCTCGCGCAGGCGGTCTTCGCCATTGGGCACCGGTCGGATCTCACCG
GACAGGCCCACCTCGCCGAACGCAATCGTCTTTTCCGCCAGCGGCCGGTCCTGCAGCGAG
GACAATACGGCCAGCAGCACCGGCAGGTCGGCGGCGGTTTCCTGCACGCGGATGCCACCG
ACCACGTTGACGAACACGTCCTGGTCGCCGACCAGCACGCCACCGTGGCGGTGCAGTACC
GCCAGCAGCATGGCCAGGCGGTTCTGCTCCAGGCCGACCGCGACACGGCGCGGATTCGAC
AGCGGCGACGCATCGACCAGCGCCTGCACCTCCACCAGCAGCGGCCGGGTGCCCTCGCGG
GTGACCATCACGCAGCTGCCCGGCTGATGGGTGCTGCCGCCGGACAGGAAGATCGCCGAT
GGATTGGAGACCTCCTTCAGGCCCTTGTCGCCCATCGCGAACACGCCCAGTTCGTTGACC
GCACCGAAGCGGTTCTTGAACGCGCGCAGCAGGCGGAAGCGGCTGCCGCTCTCGCCCTCG
AAATACAGCACTGCATCGACCATGTGCTCGAGCACGCGCGGGCCGGCGATGCCGCCCTCC
TTGGTCACATGGCCGACCAGGAACACGGCCGTGCCGGTCTCCTTGGCAAACCGGACCAGC
CGCGCCGCGCTCTCGCGCACCTGGCTGACCGAACCGGGCGCGGCGGTCAGGCTCTCGGTC
CACAGGGTCTGCACGGAGTCGGCCACGATCAGCCGCGGGCCGGCCTTGGACGCATGCTGC
AGGATCGATTCGACCCCGGTCTCGGCCAGTGCGTTGACCCCGTCCAGCGGCAGCTCCAGG
CGGTGCGCGCGGCCGGCGACCTGCGCCAGCGATTCCTCGCCGGTGACGTACAGCACCGGC
AGTTCGGCCGCCATCTTCGCCACCGCCTGCAGCAGCAGGGTCGACTTGCCGATGCCCGGA
TCGCCACCGACCAGCACCACCGCGCCCTCGACCAGGCCACCGCCCAGCACCCGGTCGAAC
TCGCCGATGCCGGTGGAGACCCGGCGATGCTCGGTCTGCTCCACGTCCTTCAGGGCGGTG
ATCTTCGGCGGGTCGATCTTGCCGGCCCAGCCGGCCCGGCGCGAAGCCGGCGCCTTGGCC
GCCGCCGCGCTTTCCAGCACGATCTCCGACAGCGAGTTCCAGGCGTTGCACTCGGTGCAC
TGGCCCTGCCACTTGCTGAATTCGGCGCCGCATTCATTGCAGACGTAGGCGGTGCGGGCT
TTTGCCATCGGATGATTTCCAGCAACGGGAACAGGCGTGGCAGGATAGCCGAGCCGGGTC
GCAGGTGCTGCGACCACTCAAGTCCTGCCCACCTGCGCCGATAGGGGTCGCGGGCGTGCG
CCTTGCGGGCGCCCCTCCCTCCCCCACTGGATTCATCATGACTGGCAGCTACAGTCAGAG
CCTGGTCATCATCTCCCTGCTGGTGGCCATTCTTGCTTCGTACACGGCGCTGGACATGGC
CGGGCGCCTGGCCACGGCCGAGGGTCGCGTGGCCCGCTGGTGGCTGGCCGGCGGCGCGGC
GGCCATGGGCCTGGGCATCTGGTCGATGCACTTCATCGGCATGCTCGCCTTCGACCTGCC
GATTCCGGTGGGTTACGACCTTGGCATCACCCTGTACTCGCTGGCGGTCTCGATCGGCGC
CTCGGCCTATGCGCTGTGGCTGGTGTCGCGGCCCAGCCTGCCGTGGCGCCGGCTGCTGGC
CGGGGCCGTGCTGATGGGCCTGGGCATCGCCACCATGCACTACCTGGGCATGGCGGCGAT
GCGCATGCAGCCGGGCATCGACTACCACCCGGGCTGGTTTGCCGCCTCCATCGCGGTGGC
CATCGGTGCCGCCGGCGCCGCACTGTGGATCGCCTTCCGCCTGCGCGCCGAGCGGCGCAA
CACCCTGCTGCTGCGCGCGCTTGCTTCGCTGGTGATGGGCCTGGCCATCGTCGGCATGCA
TTACACCGGCATGGCGGCGGCGCGCTTCCCCGAAGGCAGCATCTGTGGCGCCGTCGGCAG
TGGCGGCATCGACACGCGCTGGCTGGCGGTGCTGGTGATCGTCACCACCGTGGCCACGCT
GGGCATCGCTCTGGTCGCCTCGCTGTTCGACCGGCAGATGCGCGTGCGCACCGGTCTGCT
GGCCGATTCGCTGGCGCACGCCAACGACAAGCTGATCCAGGCCGCGCTGCACGACCCGTT
GACCCAGCTGCCCAACCGCATGCTGCTGCAGGACCGCATCGAGCAGGCGATCGAGAAGGC
GCGGCGCCGCAACCATGCAGTGGCGGTGATGTTCTGCGACCTGGACGGCTTCAAGGCGGT
CAATGATGCGTACGGCCACCAGCTCGGCGACCGCCTGCTGGTGGCGGTGGCACAGCGCAT
CGGCGGCCAGCTGCGACCGCAGGATACGTTGGCCCGCCTCGGCGGCGATGAGTTCGTGAT
CGTGCTGGCCATCGACATTCCCGACGATGCGGTGGTGGTGGCCGAGCGCATCATCGCCGC
GGCCGGCGAACCGTTCCTGCTGGATGCGGCCGAACTGCAGGTCAGCGCCAGCCTTGGCAT
TGCCCTGTACCCGGATGACGCCGGCAACGAGCGCGAGCTGATGGCCCACGCCGATGCGGC
GATGTACCACACCAAGGAAACCGGGCGGAACGGCTACACCTTCTTCACCCCGTCGATGCA
GCTCAGTGCCAACCGCCAGCTGCGCCTGCTGCAGGACCTGCGCAAGGCCATCGCCCGCGA
CGAACTGATCCTGCATTACCAGCCCAAGTTCCCTGCCGCCGGCGCACCGGCCACCGGGGC
CGAAGCGCTGCTGCGCTGGCAGCACCCGGAGCTGGGACTGCTGGCGCCGGACGTGTTCAT
CCCCATTGCCGAGCGCAGCGGCCTGATCCTGCCGATCGGTGACTGGGTATTGGACCGCGC
CTGTGCGCAGCTGCGGGCATGGCACCAGGCCGGGCATACGGAATGGACAATGGCGGTGAA
CCTCTCGCCGCTGCAGTTCGCCTCGCCGGCACTGCTGGACAGCGTGCGCGAGGTGCTGCA
CCGGCACCGGATCGAACCGGCGCGGCTGACCCTGGAGATCACCGAGACCACGGCGATGAA
GGACGTCGATGCCAGCCTCGCGATTCTCAACGACCTGACCGCGATGGGCGTGCACATCGC
CATCGATGATTTCGGCACCGGCTATTCCAGCCTGCTGTACCTCAAGCGCATGCCGGCCAC
CGAACTGAAGATCGACCGTGCGTTCGTGCACGACCTGGAGCGCAATGACGAGGACGCCGC
CATCGTCTCGTCGATCATCGCGCTGGGCCGCACCCTGCAGCTGCAGGTGGTGGCCGAGGG
CGTGGAGACGCAGGCGCAGCGCGAGTACCTGAGCGAACTGGGGTGTGATCAGTTGCAGGG
TTACCACCTGGGCCGACCGATGGACGCCGAGGAATTCCTGCGCCGGGTGGGGTGAGGCGC
CAGGTCCGGGGTCGGATCCCTTGCCGCAGGCAAGGGCTCTGACCCCATCCACGCATGGCG
TGGATCTCCTGGTAGAGCCGGCCGCTGGCCGGCTTCGCGTAATTGCCGGCCAGCGGCCGG
CACTACCAGCCTGGTGGGTGCACGAAACGCGCAACCACAGCAAACAGAAAGGCCGCCCGA
GGGCGGCCTTTCTGCGTGGCAACGTCGCGAGGACGTCAGTGCATCATGTGCACGTTCATG
TTGTGCATGACCCACAGGGTGCCGATCACGATGATGCCGATCACCACAACGGTGAAGGCC
GCAGCGTTGACGTTCCAGCGGCTTTCCGAAGAGCGGTCCAGGTGCAGGAAGAACACCAGG
TGGACCAGCATCTGCAGCACCGCGGTGACCGCGATCACCACACCGTTGACGGTGCGCGAG
AAATCACCCGACATCACCATCCAGAACGGGATGACGGTCAGCACCACCGCCAGCACGAAG
CCGATCAGGTACGACTTCACGCTGCCGTGGCTTTCGCCGCCGGTGCCGTGGTCGTGTGCG
TGGTTGTCATGTGCCATTACAGCGCTCCATTGAGGTAGACGACGGAGAACACGCCGATCC
AGATCAGGTCCAGGAAGTGCCAGAACAGGCTCAGGCACGCCATGCGGGTCTTGTTGGTCG
GGGTCAGGCCGTACTTCTTCAGCTGCACGAACATCACCAGCAGCCACAGCAGGCCGGCGC
TGACGTGCAGGCCGTGGGTGCCGACCAGGGCGAAGAACGCCGACAGGAAGGCACTGCGGT
CCGGACCGTAGCCCTGATGGATCAGGTGCTGGAACTCATAGACTTCCATGCACATGAAGC
CGAAGCCCAGCAGCCAGGTAACCGCCAGCCACAGGAACATCTGGCCAACCTGCTTGCGGT
GCATGGCGATCATGCCCAGGCCGAAGGTCAGCGACGAGGTCAGCAGCAGCGCGGTTTCCC
ACGCCACGAACGGCAGTTCGAACAGGTCCTTCGCGGTCGGGCCACCATCGGTACCGCCTG
CCAGCACCACGTAGGTGGCGAACAGCGAGGCGAAGATGAGGCAGTCGCTCATCAGGTACA
CCCAGAAACCGAAGACGGTGTTGCCGCCGGTGTCGTGGTGCTCGTGGTCGTCATGGCCAT
GGGCCGCCGCGTGCGCGGCGTGCCCGTGGCTCAGGGTCGAGGTATTGGTGCTCATGCCTT
CAGCTCCGACTTCACCAGGCCCTGGGCTTCCAGGTGCTTGCGGTGTTCGTTCTCGATGCG
TTCCACCTCGGCGGCCGGGACCCAGTAGTCCACGTCCTGGTCGAAGGTGCGGTAGATGAA
CGTGGCGATCATGCCGACGAAGCCGACGATGGCCAGCCACCAGATGTGCCAGATCATCGC
GAAGCCGAACACCAGGCTGAAGGCACCGATGACAACGCCCGTGCCGGTGTTGCGCGGCAT
GTGGATGTCGGTGTACTTGGCCGGCTTCGGCCAGGCTTCACCGCGCTGCTTGCGCTCCCA
GAAATCGTCCAGCTCGGTGACTTCCGGCAGCGTGCCGAAGTTGTAGAAGGCCGGCGGCGA
AGAGGTTTCCCACTCCAGCGTACGGGCATCCCACGGGTCGCCGGTCAGGTCGACGGTCTT
CTTGCGGTCGCGGATCGAGACGGCCACCTGGATGATCTGGCACAGGATGCCGGCGCCAAC
GATGAAGGCACCTGCGGCGGCGATCAGCAGCAGCGGCTCATAGGCCGGGTTGACCGTGCT
CTGCAGGCGACGGGTCATGCCCATGAAGCCCAGCACGTACATCGGCATGAAGGTCACGTA
GAAGCCGATGAACCAGCACCAGAACGCGCACTTGCCCCAGAACTCATTGAGGCGGAAGCC
GAACATCTTCGGCCACCAGTAGGTGATGCCGGCGAACATGCCGAACACCACGCCGCCGAT
GATGACGTTGTGGAAGTGGGCGATCAGGAACAGGCTGTTGTGCAGCACGAAGTCGATGGC
CGGGATCGCCAGCATCACGCCGGTCATGCCGCCGATGACGAAGGTGACCATGAAGCCGAT
GGTCCACAGCACCGGGGTGGTGAAGTGCACGCGGCCGCGGAACATGGTGAACAGCCAGTT
GAAGATCTTCACGCCGGTCGGGATCGAGATGATCATCGTCGTGATGCCGAAGAAGGCATT
GACGTTGGCACCGGAGCCCATGGTGAAGAAGTGGTGCAGCCACACGATGAACGACAGCAC
GCCGATGCAGGCGGTGGCGTAGACCATGCCCTTGTAGCCGAACAGCGCCTTGCGCGAGAA
GGTCGCGATGACTTCGGAGAACACACCGAACGCCGGCAGGACCAGGATGTACACCTCCGG
GTGACCCCAGATCCAGATCAGGTTGATGTACAGCATGGCGTTGCCGCCACCGTCATTGGT
GAAGAAGTGCGTACCCAGGTAACGGTCCAGGGTCAGCAGCACCAGGGTGATGGTCAGCAC
CGGGAAGGCAGCGACGATCAGCACGTTGGTCACCAGGGCGGTCCAGGTGAACACCGGCAT
CTGCATCAGCTTCATGCTGGGGGTACGCATCTTCAGGATGGTGATGAAGAAGTTGATACC
GCTCAGCGTGGTACCCAGGCCTGCGACCTGTAGACCCCAGATGTAGTAGTCCATGCCGAC
GCTTGGACTGTATTCGATGCCCGACAGTGGCGGGAATGCCAGCCAGCCGGTGGCAGCGAA
CTCACCGATCCACAGCGACAGCATGATCAGCACCGCACCGGACACGAACAGCCAGAAGCT
GAGCGAGTTGACGAACGGGAACGCGACGTCGCGCGCACCGATCTGCAGCGGCACGGCCAG
GTTCATCAGGCCGGTGATCAGCGGCATCGCCACGAAGAAGATCATGATCACGCCGTGGGC
GGTGAAGATCTGGTCGTAGTGGTGCGGCGGCAGGTAGCCCTCGGAGCCACCGACGGCGAT
GGCCTGCTGGGTACGCATCATGATGGCGTCGGAGAAACCGCGCAGCAGCATGACGAAGGC
GACGATGAGGTACATCACGCCGATCTTCTTGTGATCCACCGAGGTGAACCACTCCTTCCA
CAGATAGCCCCACAGCTTGAACTTGGTGATCAGGGCGACGACGCCCAGGCCACCAAGAAC
CGCGCCGATCAACGTCGTCAGGACGATCGGATCGTGGGGGATCGACTCAAGAGAGAGTTT
TCCCAACATGTTCATTCTCCCGAACCCGCGTGGCCGGCATGGCCTGCGTGTTCGTGTTCG
TTGGCATCCAGGTTTTCACCCGATTCCTTGGAATCATGCGCGTCACTGGGGGCATGGCCC
TCGTGCGCTTCATGGGTGGCGGCATCGGCAGCGGCGGCACCGGCATGCGAGTGCTTCATG
CCGTAATGCTTGTTGTCGCCCATGTGCTTGGCGATGACCCAGTCGAACAGGCCTTCTTCG
GTCTTGCCGAAGTAGGTGACCGGATACCACTCGGCGTTGCGTGCTTCACCCAGCGCCTTG
AACGAGGCCTTGTCCAGGGTCTGCTCACCGGCGCGGACCTGGTCCAGCCACTGGCGGTAT
TCGGCATCGGTGACCGAGTAGGCGGTGAAGTGCATCTTGGCGAAGCCCGCGCCGCTGTAG
TGCGAGGACATGCCCGGGAATTCGCCGGTCTCGTTGGCGATCAGGTGGAGCTTGGTCTCC
ATCGCAGCCATCGAGTAGATCATGCTGCCCAGGTGCGGGATGAAGAACGCATTCATCACC
GAATCGGACGTGATCTTGAAGTTCAGCGGCGTGTTGACCGGGAACTTGATTTCGTTGACG
ACCGCCACCTTCTCTTCCGGATAGATGAACAGCCACTTCCAGTCCAGCGAGATCGCCTCG
ATGGTGACCGGCTTGACGTCCGAATCCAGCGGACGATACGGGTCCAGTGCGTGCGACGAA
CGCCAGGTCAGGACCGCCAGCACCAGCACGATCATGCAGGGAATGGACCACACCACCACC
TCGATCGCCGTCGAGTGGGACCACTTCGGCTCGTAACGGGCCTTGGTGTTGGAGGCGCGA
TACTTCCACGCGAACGTCAGGGTCATGATGATGACCGGGATGACGACCAGCAGCATGAGC
ACGGTGGCCGTGATCAGCAGGGTCTTCTCATCCTGGCCGATCTGGCCCTTCGGACTGAGG
ATGGCCACCGCATCGCAACCGGTGAGCATCACCAGCAACGACAGCAGCAGGCCCGGGCGC
AACCAGCGCCCAAGGGTTTTCAACGGAATCATCGGTCGATCCAATTGCGAGGGAATGCCG
TTCCCCGTCCCTGCCTGTTCCGGCCAAAAGCCGGTCCCACCGGTCCGGAAGACAGGCAGG
GAGGTGGGGTCGAGTCAGCCTTTCAATTTTAGGCCGTCACCCACCATTTAAGAAAGGCAT
TGACATTGATCGAGCGCAGGAAAGGCCCGATTCTGGCTGCGACACGTTGTCGCACCGCGC
AGGTGTGACGGGCGCATGACCCAGGACTGCGTCGCGGCCCCGCGCGCTCGTGGGGCCATT
CGCCCTCGTTCGGCAAAGTCACCTGAACCGGTTCAGCGTACTGGCGGGTACCTGGCGTGG
GATGCTCTGCACAGGAGGAAGCCCCCGATGGACAAGATCGACTTCAGGAAGCGCGACCGG
GCGCTCTATCAACCGCCCGCCGGCAGGTTCGTACCGGTCGATGTGCCGCCCCTGCCCTAC
GTGATGGTCGATGGTCGCGGCGACCCGAACACGGCCCCCGCCTACCTGCAGGCCGTGCAG
TGGCTGTATTCGGTGAGCTATGCATTGAAGTTCGCGCTGAAGGCCGAAGGGCGCGACTAC
GTGGTGCCACCGCTGGAGGCGCTGTGGAGCGCCGAGGACCCGGCCAGCTTCATCGCGCGA
CGCAAGGATGAGTGGGCCTGGACCGTAATGATCCGCACGCCCGAGGGCATCGGCCCTACG
CAGTGGCAGGTCGCGATCAGCAAGGCGCGCACGAAGCTGGGGGATGCGCCGCCCAGCCTC
CGCCATGAAATCCTTGCCGAGGGCCCCAGCCTGCAGACCTTGCACGTGGGCGCCTACGAC
GACGAAGGCCCCGTCCTGGCGCATCTGCATGACGAAGTGATGCCCGCACTGGGTTACACC
TTCGCCGGCCCCCATCATGAGATCTACCTGAACGACCCGCGCAGGACCGACGCGGCGCGG
TTGAAAACCGTGCTGCGGCAGCCGGTGCGGCCGATCAAGCCTGATGAGGATTCCGGCACA
TGACACAAGGAATGCCATGCACCTGATCAACCGACTGCTGCACTGGACCACCCTGCCCGC
CGGGCGCCGCCTGATGGCCGTGCTGGGTGCCACGCTGATGATCGTGCTGGCCTGCAATCC
GGATCTGCTGCCGTTGTTGCCGGTGGTGGATGCGCTGGGCCTGGACGTGCTGATGCTGTT
GCTGGGTGCGCAGGTGGTGGCGGTCCTGCCTTGGGTGCGGGAGTGGGCCGTGCGCGGGAC
CAGAGTGCTCGCACACACCTGCTGATCGGCGCATCGGCCGGAGCAGCAGGTGGCTATCTC
CGGCAGCTCGCGTGGTGGCTGGCACGGGATGCAGGGATGAGGAGACGTTGATGAAGGCTT
GCAGCCTTCAGTGAGGTGACCATCCAATGATCACCGGCAGGCGCAAACAAAAAGCCCCGA
CCAAGGCCGGGGCTTTTCATTACAACTGGTGCCGGAAACAGGAGTCGAACCTGCGACCTA
CGCATTACGAATGCGCCGCTCTACCAACTGAGCTATTCCGGCCTAGCTGGACATTGTAGG
ACTACAAGCAACATGCGGTCAATGGCTGCGCATCTACCCTCTTCATGGGCCAACAAGCCG
CTACCAGCTACTGATAGTGGCTTTCACGGATGACCTTGGAACATCGCTGGTCGAGATCAA
CATGAAATGACTTCAGTCCACCTTCTGGCAGCAGAACCCTGTCATGGACGTGCTGGACTG
AGAAGCCAATATCTGCGGTGCCGGAAGACTCCTCCGCAATGCGATACATCTCCCGTTTCC
ATCCCCTCGTCTCTTGGACGTAAGTCTCGATTGTCGTCACGCATCTTTCTAGCCCTTCCA
ACCCCTTCTCACCTCGGGGCTCCTTCGCTGCACAGCCGCCTGCCATCAGCAATGAAAACA
GCAGCCCCACTTTCAAGATGACTGAGCGTTTCATCTGCGTCCCTCCATGATAGGTACGAA
CTCATAACCCTCATGACTTCTAATCATCCCAGGCACTCCCATTTCTTCAAGGAACTGATA
GTCATACCCGTTAGCTGCAGGGCGATAACCCTCTTCCCGAGTATTCGGGTGAGTATGGAA
GAATCCTATAACTCGGCAACCACACTGAAACTCTGAAGGCTTGAAAAGCACATCCTGCCC
CATTTGAGCACGAGTACCAGGTTGAGCACGAATCAATTGAGGGGCGCCAACCAGGTTCGG
AGCCACGATCCACCCTCCTTGTTCCCGCTTCAGCGATCCAGGTTGCCCCCACAATACAGT
TGGCGCATCGGGGTTGGAGTCCTGCCAAGCTCGCTCCATCTGCCGCTTCAGCCCAGGATC
TCTCGTCCAAGCAGGATCAGTCGATTGCGGAGAGCGACCGTAACTTGGTGACGCCGAAGT
TGACTGCCTGCTTCCCACTGCCCCCGTGCCCATCGTTCCTCGACCTGCAGAAGAACCACC
GTATGCCCCCTGCTCCAACTGGCAGTCAGTGTCTTTGCCACATGCTCGCCGGCCATCGGG
ATCAAAGTAGCGATATGGGTTCGAATTGGCATACCTGTAGCGTCCGAATGCTCCCACCGA
ATCGCTTTGGGGCGACACCGGATCCACACTAAGGAACACACCAAGGATTGGATCCATATA
CCGCTGCTGCATGTAACTCAAGCCCGTCGAAGCATCACTCACGTGCCCTGCATAGCCAGG
CCCATCAGCAACGGACCCACCAACCACGGCGCCATAGGGCTCATAGGTGGTACGCCGGAT
AACGCTGCCAGCCGCGTCAGTCTCAGCGACCGGTGACCCTAACGCATCGGTATGGATATA
GGTAATCGTCTCCGCAGCAGCCTGATTGAACAGTCCACCCAGAATCAGCGCGGCCCCACC
TACGGTTCGACTCACCAGCATCTTCATTCCTGCGTTCATCGCGCCCACCTCAGTTCGACC
AGGCCGAGCACGCCTGCGCGTTGCAGGCACGCACCTTGTAACCACCCTGGCAGCGCGTAT
CGAGGTCGTAGCCGATGCCTTCTGCCCTATAGGTCGCGCCGCCGCTGCTTGAACGCATGT
TGTAGTAGGTGGCACCCGGCGACGCATTCCAGATGACCGAGCAGATGTTGGGGCCGCTCT
TTACGATCCTCACACCCGTAGGTACGGCCGGCGCACTGGAAATCGCAACCAGGCCAGCAG
CAGAACTGGGGCTGCAGCCTGCGGGATTGCAAGCACGACCACGGTAGTAGAAGTTGCCTC
CGCCGCCCTTGCTGAGGGAAACGGCTCGATCCCCCGCAATCAGCGACCAGTTGGCGCCGT
CAGTACTTTCGTCGATTTCATAGCGCGTCGCGTCCGCCACTTCCAGCAGGGAGATCGAGT
AAGCCGCGCCGATTCCCACCCCATCCGGCACGCGCAGGACCGGGGTCGCCGGAGGACCAA
TCACGCGCACGCCCGCTACCGCGGACCACGGTCCGCAACCGGCGACATTGCAGCCACGCA
CCTGGTAGTCCCACTGTCCCGGCCAGCGGCCGCCTCGGGCCACGGCGGTCGCACCGTCTT
CCTGGGCGAGTCCGAAGCCACCCCCATTGAGCTGCTCCATCAGCTGGTAGCTCGTCGCTG
CGGGGATTGCGCCCCACCACATGCTCACGGTTGAACTGTAGCTCACGCCACCGAGATTGA
TCGCCGTGGCTTGGACCGGTGGCAATGTCACGACGATACTGCCTACGGCGCTTGACGCAC
TGCACCCGGCGTCATTGCATGCAAAGGCACGATAGGCGTAACTGCCGGCGATTCGTCCGC
TGATGGCCAGTTGATTCCCACTGATCCGGTTGATCTCAGTCCATGCTGCTCCGTTGAATT
GTTCTTCAATGCGATAGCTGCTGGCCTGTGCCACGCTCGAAACAGAGACGGCGTAGCTGC
CGTTGTAGCTCGCAGCAGGTACCGACAGTGCGGGTACGGATGGGGCATACAGCGCGGTAA
TCGCCGCTTCGGCCGAGTAGACGCCGCAGCCCTGTGGATTGCATGCTTTGACCCGATAGC
GATAGGTGCCTGCCGGTTTGCTGGTCACTTGATAGGTGCGGCCAGCACCATCAAAGACCA
CGCTCCATCCACCACCCACGGCCTCTTCAAGCACAAAGCGGGCGGCACCCTGTACCGCTG
ACCAGCTCAGGAAATAGGTTCCGTTGATACCTTGCGCCGGTGCAGTGATCACCGGCGCAG
CGGTGGGAGCAAGCTCCACCTGGATGGAGGCTTCCACACCCCAAGCACCGCAGACAGTGC
CATTGCAGGCACGGCCACGATAGCGATAGACGCCGGAGCTTCGCCCGGCCAGCGAAACGT
TCAGCGCAGGCCCTTGATAGACAGCCTGCCAGTCACCGCCACCCGACTCCTGCACCTCGT
AACGCTGCGCACCGGCAACGGCTGTCCACTGCACCGCAAACGCACCGTCCGCGCTGTAAC
CCGGAACCGTTACGACCAGTGCTGCAGGCGCGATATCCACGGCACGCTTGGCAACAAGGC
TGCCGTTGAGCTGGATATAGTCAAAGCCCTTCGCCTGGCGCTGATCGTGCTGATAGCGCA
GCACGCCATCCTGCCCATAGAGGGAACGAATGTTGCCATTGGGCGCACTGGCCAGGGTGC
GGCGTCCATGCGCGTCGTACTGATAGGCCTCCTTGCCATCGACCTCGCGCAGGCGATTGC
CGTAGTCGAACCGGAACGCGACGCCATTGCGGATCTTCAGGTTACCCTGGCTGTCATAGC
CAAGCCCGGTCACGGTCGCACCACTGCCGACATCCCGCACGTTCGTCAACCGATTGTTGA
AGTCGTACTCAAAGGACTGCCGCCGTGCGCCGACGCTGGCGGTGACGATATTGTCCAGAA
CGTTGTACGCATAGCTTGCGTTTCCGAAGCTGGCCGCCGTCACCGTGGTCAGACGATCCA
GGCCGTCGTAGCGCATGTCGCGGTTTCCAGGGGCTGCCGGCAGGCCGTCACTGATGGCCG
CCACATTGCCATTGGCATCGTAGTCGTAGCCGTCATCGATGACCTTGCCACCTGAACCAC
TGTCGGTGCTGCGATCGGGCAGGCCGCGCGCGTTCTGCGTCATCTGATGCACGACGCCGT
TGCCATAGGTGAAGCCGCTCATGCCGCCGTTCGCGTAATAGCGCACGTTGGTGGCGAAGG
CTCCGGCTCGCGTCGGCTGCCCCAGCGCATTCGGGCCGTAGTCGATCGTCAGGCCGGACG
GCTGCACATGGGTTGCCAAGGCACCGTTTGCATCGTAGCCATAGCCCAGCGCCCAGGCCT
CGCCACCGTCGTAGGCCACGCTCTCGGACGTGGGCAGTCCGCGCAGGTTGTAGGTGTAGT
CGTTGGTGGTGATGGCGCCGTTGTTGCGGGTCTGCACACGCTTCACTTTCCCGCCAGGCC
AGTAGTTCCAGTCCTGATCACCCTGGCCATCCGAGAAGCGCAGCGTCAGCAAGCGATTCA
TGCTGTCGTAGGTCCGGTCAGCCCGCGAAGGCGACGCATAGGCAGCCTCGCTCTCACATT
GAGGGCCCAGCAACGTCAGGCCCGAGGCAGACCAGAGCAGATTGCCTGCGGCGTCGTAGC
CCATGCCGGTTGCACCGGTCTCAGGCTCCATGCTCTTGCACAGGCGCTGGGCGCCGTCAT
AGACATACTGCCGCCGCACACTGACGCTGCCATCGTAGTTGCGCCGCAGGATCGACAGCG
GCTTGCCCAGCGTGTCGCGCTGAATCTCCGTCACCACTCCCTCAGCGTGGAGAATCCGGA
TGGGCGTGTCCTGGCTGGGCTTGCCGTACATCAGGTAGTCGGTGGTGGTGGCAATGCCGC
GCGGATTGGTCACCTTTACGCTGCCTCCGCCAAGTTGCTCGGTGGTCGTGACAAGCCGCC
CCAGTTCGCTGTCCTGCTCGCTGCGATTGGGGCGCCCGAGTGCGTCATAGCCGGTATAGG
TGCCGGGCAGCGCCGAGCGGAAGTCGGACGCCGTGCGCGTCGGATAGGAGGTGAAAACCG
GGCGCCCATTGCTGTCATAGCGGGTCACCGTCTGGCGCAATGTACCGCCACGGTCCGCAG
CGTCGAACGACTCTTCCAATACTGGGCGCCACAACCCGTCGTAGTACGTCACCGCGCGTG
CGTTGCCGGTACTGGACTCGCGCTTCCAATGGCCTGCTTCCAGCCCGATCTCCGCGCCCG
CCACCTGGAAGAACCGCGTTGTGGAAGGATTCCAGGCCACGCTGTCATTGGCGGCCTGGG
TCGCCAGTACGATCCGGCCCATCCCGTCGTAGTCGAAACTCCGGCTGGCACCATTGGGCT
CCACCGCCGTGCGCACCCAGCCATTGTCATCCACCTGCAGCGAGGCACTGCTGCCGTCCG
GGTACGCAACACTCTGCGGCAAGCCGCGCTTCCAGCTGCCCAGCGCAATGGTATTGCCCT
TGCCATCGGCCACGGAGGCGAGCGTGCCATCGGCGTGATAGCCCAGCGTCTGCTGCAGCA
CGCCGAAGGCGTAGGTGCGTTGCGGGCGCGCCATCGAGTCGAACTCGGTACGCTCGGTCT
CGATCTCAACGCCGCCAACGCTCTGTGTGCTGCGCCCGACCTGGCCGAGTATCCAGCGGC
CGGTGTCGTCGAAGTAGGTGGTTCTCAGCGTCCGCGAGCGTCCCAACGAGTTACTCTCGG
TATGCACCACCGGCCGCACATGCGCGTCGAACTGATCGGTCGTGTTGACGAAGTTGACGC
CATCCTGGCTGAGCACAGATTGCTTCAGGGGACGAATCTTGACGGCGAAGGGATCATCGG
CTGCGGTCATCGAACCGTAGCTGTCCGGGAACGGTCCGGCCTGGACCTCGTCCGAACTCA
TATAAGTATTGGTGGTGACCTGGACGATCTGACCGTCCGGAGCACGCACTGCCTCCTGCA
ACAACTGCCCCTCGTTCTCATCGAGTTTTCGTCCGAACACACTGTGACGGCGCGTACCAT
CCGGTTCCACGATCGTCGACACCGCGGAATTCGGTAGACCCGAGTCATACCCACCCGACT
CGTAGGTCCAGGTCAGGTTGCCCAAGCCCGGCCCCGTCAGCGTCTTGCTGGTGATCGCGA
AGAGGTCGAACGCATTGGAGGCGCGTTGCGCGTAGCGCCCACCGCCCATGTCTGCGCAAG
CGGTACTTTTTACACCCAGCCGGGTGCGGCGCAGGTACTTGAACTCAAACTGTCCACGCG
TTCCAGATGGGTGGGTCGCGATCAGGCTGAATCCAGACTGCTCGAACGTGGGCTTGGTGC
AGAGCTTCGGTTCGCCATCCCAGCTCTGATATTCCGGATTCAGGCCACCGAACCCACCGT
CCTGCCAGCTGTATTCGTAGCCCAAGCGCGCGCCATCAGGCTGCTGGACGGCGCGCAGCG
CGGGCCAGCGTGCAAATCCCATCCCACCGGAACCTTCGTTGTACTCGTAGCTCCAGGTAC
GGCCATTGGCTGCCGCACTGGCAATGCGGTCCCCGGCATAGGCAATGGAGATGGCGCGAC
CATCACTGCCGCGAATGCCAACCAGCTTGTCGCCCGAATAGTCATAGGCTACCCAGTTGC
CGTGGCGATCTTCGACCCGGCTGGCCATCAGCAGAACACGCACCAGCTTGGACCCCATGC
CTTGGCCCAGCTCCATGAAGCCAGCCGTTCGTTCAATCCCCACATTGAAGAAGTAGCGAT
TCCCCGATGCATCCACGCCCAGGAATCCTTCGCCGGGATAGCCATTGGCCGTCGAGCCCA
GGCAACTGAGGCGCATGTTGCCCCGAGTACCCCAGCGATAGGTTTCACCGCTGGTGGGTT
TCGGGTTGGAGGCGTTGGCGATCAGCAGCATCTCCTGCTCGCCCTGGTCGGGGACACGCA
CCTGCACGCCGGTCCAAATCTCGAAGGTGCCCACGCCGGTACGCGTCTTGGGGTAGAAGG
TCTGCGAGCAACGCTGGGTGGCGCCATTACCCGACTCGTTCCACTTCCAGATGGAGTCGA
AGGTGGCGTGCATGTAGGGGACTTCGATGTCCCAGCTGCCGAATCCCCCCAACGGCTGCC
GGTCCTTGAAGGACTGCACAGCGAGGCGACGCTGCAATCGCACCGGCAGCGCGTTGTTGC
CTGGCAGGTCGATGTCGGTAACGACAAATTCGGTCGACCCCGAGCTGGGGCTGATGCTAT
CCCCGAACAGGCTCGAGTTCAGCGGTGCCAGCCCCTCGCCGTTCTTGATCTTTTTGTAGT
ACTCGGTATGCGGGGTAACCGGGCTGCTCGCCCAGCTCCCCCCGGATGACATGGCCAATG
CCGCGCCCAACAACGCCTGCCACTGCCAGATACGCATGGAACATCCCTTTGTCCAAATGC
GTCGGCAATCACCAGACGTTCGGTAATCCACCGACGTGTGCTGGCGTCATGTTCCGGCCG
GAAAGTAGCTGCGCCGTCCCTTGCGCCCCCCTGTACCTTCAGGGGCACAAGCCCCTTCAC
GACAGCTTCATATGATATTCATCCAAAGTAAATACCCCAAGCGAGGAATGGGCGAGGCCC
ATTTCCGCATCGTGTCTGCTAAGCCCTCACCCGGTTCGCACACACCCGCCCCTCCGCGAA
ATCCCGCAGGTTCCCCAGCGTGATCGCCGAGATCTCCTGCAGCGCCTCAACGGTAAAGAA
GCCCTGGTGGCCGGTCACCAGCACGTTGGGGAAGGTCATCAGGCGCTGGAAGGCCTCGTC
GTCGATGATCTCGCCGGAAAGGTCCTGGAAGAACAGCGCGCTTTCCTGCTCATAGACGTC
GATGGCCAGGTGGCCGAGCCGCCGCGACTTCAGCGCGCGGATCACCGCATGGGTATCGAC
CAGCGCTCCGCGTGACGTGTTGACCAGCATCGCGCCGGTCTTCATCCGCGCCAGCGAGGC
GTCGTTGATCAGGTGCTGGGTATCGGGCGTCAGCGGGCAATGCAGCGAGACGATATCGGC
GCGCGCCAGCAGTTCATCCAGTCCAACCCTGTCGCCCACGCCGGCAAAGGCCGGCGACGG
ATACGGATCATGCCCCAGCACGGTGCAGCCCATGCCATGGAAGATGCGCGCGGTGGCCAG
GCCGATCTTGCCGGTGCCGACGATGCCGACCGTGCGCCCATGCAGGGTGCGCCCGAGCAG
GCCATCGAGCATGAAGTTGCCCTCGCGCACGCGGTTGTAGGCGCGATGGGTCTGCCGGTT
GAGCGTCATCACCAGCGCCAGCGCGTGCTCGGCCACGGCTTCGGGGGAATAGGCCGGCAC
CCGTGCGACGAACAGGTCCAGCGCTTTCGCGGCGGCCAGGTCCACATTGTTGAAGCCGGC
ACAGCGCAGCAGTACGGCGCGTACGCCCAGCGCATGCAGCGCGTGCAGTACCGGCGCGTC
GAGGCGGTCATTGACAAACACGCAGACGGCGGCGCAGTCCTGTGCCAACGCAGCGGTATG
CACGTCCAGCGCGGCATCGAAGTACACGAACGCAAAGCCCTGCCCGGCCGCATCGCGCTG
GTTGGCCTCGTCGAGGAAACGACGATCGTAGGGGCGGGCACTGAAAACGGCGATCTGCAT
GACGGGGCCTGGCGGGAGTTCCCTGCCGACCATACCGCAGCACCTGCCCTGATGGGATGG
CCCCGGCGATACGCATATCGCCGGGGCCGGGTACCGCTTAGAACCGGTAGCCCAGGCCCA
GCATCACGCCGTTCTGGATCTGCCCGTCGCGGCGCTCACCCACGTAGTCGGCCATGATCG
ACAGGCGCTCGCTGGCGCGACTGGTCACGCCCACGTTCCAGGCCAGCACCTGTTCGCCCA
CGGCCTGGCTGCTGGCACCAAACACCAGGTCCGGGGCCGCAGCAAAACCGGTGCTGTAGC
GCGCCTGTGAATCGCCCAGCTCCTTCTGCCAGACCACGCGGGCGCGCGGGGTGATGCGCT
CGCCGTTGTTGCCCTCGAAGGTCTTGAACAGCTGCAGGCCGGCACCCACGCGGATGCTCT
CCAGGCTGCCGCTGCGCCCCACCAGCGCGCCAGCGCCCTGCCCTTCGTTGAAGCGGGTGG
CCGAGGTCCGCGCGTAATCCACCACCGGCAACAGCGGCTGGATCACCAGTCCCTTGCCGG
TGGTGAAGGAGAACGCATGCTCCACCCGCGCCGAGATCGCGTCGTTGCTGTATCGGGCAC
GCAGCGGCTGTTGCAGGCCATCGATGGCCGAAAGGCTGCGGCGGGTATCGTGGCGCAGGT
CGGTGTAGCGCACGGCCGCCGACAGGTAGCCACGCGAATAGGTCGCATCCAGGTAGCCGC
CCACATCCAGCGCGCGCACGTCGCCACTGAAACCGGAGCCATCGCTGGCCTTGGTCGACA
TATCCGCGGCGGCCACGCTGACGCCGAGGGTGACGCGGTCATCGGCCACGCGCGTGTCGG
CACCGACCACGATGCCGCCGATGTTATGGCTCAGGCCGGCCACACCACCGTCGGCGTCGA
TGCGGCCATGGCTGGCGAAACCGCGCGCCCACAGGCCACGGCTGCCACCCGCCGCGCGGC
TGTCGCCAGCAGCCTCGCCGGCCGGCTCGACCAGATGCATGGCCAGCTGGTTGAACAGGC
TGCCATGGCGCATGCCCGGCTGCGCCGACACCGACTGCGCCGCCTGCGAGGCCAGGCCAT
CGGCATCGCCGCCACTGCGCATCGCCGCCTGGTGCTGCTGCACCACGTTGCCGATGCTGC
CCAGCAGTGCATTGTCGGCCAGGCGCAGGCTGGCGTGTGCATCACCGCGCAGGGCGCCGG
CCTGCTGTGCGATCACATCGCGGTCGGCGAACTGCAGTGCGCCGAGCAGCGACTTCAGGC
CGCTGTCCTGGCGATCCGATGCGGCTGCCAGCGCGCGCCCCAGTCCATCGCCGGAGGTGC
CGTTGGCAAACAGGCCCAGCTGATCGAAGCCCGGGTTGGCGGTCAGCCACAGCCCGTCGG
CCGTCTGGTTGACGTTGAAGCTGAGCAGCGAATTGTGGCGCGGGCGGAATACTTCGCCCG
CGGTGATGCTGGCGCTGTAGCCGGTGTCGCCCAGTCGCACGGCATCCTGGAAACCGCCCT
GGTAGATCGGCCCTTCCACCAGATCGCGGCGGTAGCCGCCGGCATAGAAGCCCTGGGCGA
CGTTCAACGCCAGGTGTGCGCCCTGCGCGATCACCAGCGCCCCCTCTTCGGCCCCGCCAT
CGTAGAAGCTGCCGACGCGCAGGCGGCCACTGCCGGTGCCTCCGGCCTCGGTAACATCGA
ACAGCACCTGCCCGCCGGGCATGATGTTGACGTAGCCGTGGGTCACCAGATCACCGCCAC
GCGGCATCAGCGTGCCGAACACGCGCAGTCGGTTGAAGCCGTCTTCGCGCCAGGACGGGC
CGGTGCCATCCAGCAACGCATCACTGTCGGTGCCGACCGATGCGATATCGCCATGGCCAA
CCACCACGCTGCCCGGCATCACCCGCAGCTCGGGGGTACGCAGCGCGCCGCCCTCCAGCG
CGATGGTGCCGTTGTCGACCAGCATGAAATCGGCGCCGGTGGTTTCGGCGGTGCGCCAGG
TGGCGCCATTGCTGACACGGATCACGCCCGCCGAACCTGCCAGGGTGGACGCATCCAGAT
CGGCCAGCCGCAACTGGCCGCGCAGCTCATCCTGGAGGTCGGGGTCGGCAAGCAGCTGCT
GCAGCGACTGCGTGCCGATGCCGTTCGGCCCCCGCGTGGAGACGTTGTACAGGCTCACCG
CGTAGTTGATGTAGGTGCTGGCCCAGTCGGTGTTCCAGCGCGCGAAATCGTCGTCGACGA
AGGCCTGCAACTGGCGCGCGGTGCGCAGGTAGCCCGGATTGATGTCGCCGCTGACGTTGC
TGGTCACATGCAGGGTGTCGCCCGGATCGCGATAGCCTGCCGTGTTGATGATGTTGTTGC
CGCGGATGTCCTGGCCCGGGAACGACTCCAGCTTGCTGCCGCTGCCATCCGGATCGAAGG
TGACCGATGTACCCGTGGTGCGCGCCGGGTCGCGGAACACCAGCAGGCCATTGGGCCGCA
CCACCTCATACATGGCCTTGTGCAGCAGGCCGGCATCCATGCCGCCGCCATAGTTGCCGG
TGTAGATCTGGGTCATGCGCGGCGACGGTGCGTAGGTGATCCTGCCACCACTGCTGGCGG
CATGGATCTGCACCGAATCGACCAGCGGCAGGTCGCCGCCGAGATAACGGTTGACGCCGC
CGGACTGCATGATCGAGCAGGACGAAATGCAGTGACCGGACACAATCGTGTCCAGGCCCT
GGGTGCGGATCACCGCCTGCAGCCACTCGCCGGCGATCAGCGCGCCACCGTTGGACGTGC
GCAGCACGACTTCGCGGATCGGGCGTCCTTCGGCCTGCGCCTTGGCCAGCAGCGCGGGCA
GCGCCACCACATCGGCAACGGTTACGCCGCCGCTGAGGAAGACGCGATCGTCCTGCACGT
GATAATTCATTGCCATGACGTCATCAACCGCCGCCATGGCGGTGATGCCCAGCAACGCTG
CCAGGGCCAGGCTCAACTTCGAATGCTTCATGTGTTCTCTCTCTCCACCCGCAACGCACG
GGTCGAAAGTTCAACGTCCGGACGGTGCGCCCTCCCCCAGTGCAGCGCCCCTCGAAACAT
GAACGCATTCACAATGGATTCGTGGGCCACGCACACTCTTCCCCATCCGGTCATCGTCGC
GTAAAACTCGAAGACGTACCCGCCACCGACGTCCGAGGCCAGCCCTGTCCGCCCCCTCTC
CTCTGATCCATCGCGCGCCGGACCTGTCCGCGCCGGCGGACGCGTTCATTGCGTTCGTGC
GGGAGGAACGCGCGCCGTTGTGTGCGTTCCTGCGCACGCGCGGTGTCGGGCCGGAGGATG
CCGAGGACATCGCGCAGGACTGCATGGAGCGGCTGATCCGCTATCGCGCGCACAGTGCCG
ACGAGCTGCGGCTGCTGCTGTATCGTATCGCCCGCAACCGCCTGGCAGACCGCGGCCGTT
CGTCGCAGTCGCGGCCGCATCTGTCCCTCGCCGAACATGATGGCGGCAACGAGCCTTCCA
GCACGTCGCCCGATCCATTGCGCCAGGCCGAGTCCGGGCAGATGCTGTCCCTGCTGCGGC
AGGCCCTGTTCAAGCTGCCCGAGCGCGCGCGCGAGGTGTACCTGCTCAACCGGATCACCG
GCATGAGCTATACGCAGATCGCGCGGCACTGTGGAATTACTGCCAAGACCGTGGAAAAAC
ACATCGCCCGCGCCCTGCAGGGCCTGCGCCAGGAACTCGGAACGGATCCGCTGCACAACG
ACAGGGACAACGGATGAGTCACGCCAGGCCCAGGGAAGATACGCAGCTGTTCGAACGCGC
CAGCGCCTGGGTGGCGCGGCTGGAGGCTCCGGACTGTACGCCGGGCGAGCGCGAGACGTT
CGAGGACTGGTTGGCCGAGGACCCGGCCCATGTCACCGCCTGGATCCAGGCCGAGACCCT
GTTCCAGCAGGGCGAGGAACTGGCCGCCGACCCGTGGCTGCGCACCGCCGCGGCACGTGC
TGCACGGCCGGCGCCGCGTCGCTGGCTGCCGGCAGTGGCCGCTGCCGCAGGCGTCTGCCT
GGCCATCGGGATCGGCTGGATGATTGCCGTCGACGGCAACCCCACGCCGCTGCGCTATGC
CAACGATTCCCACCAGCCCCGGCTGCAGACGCTGGCCGATGGCAGCGTGGCCACGCTGGA
TGCGGGCACCACCCTGCACGCCCGTTTCGGTTGGCGCCATCGCAACCTGGTGCTGGAACG
TGGCCGCCTGCAGCTGCAGGTCGCACCGTCGGGCAAGGCCCTGCAGCTGCGCGCCGGCGA
CAGCACCATCCGCGACATCGGCACCACCTTCCAGGTGGAACGCCTGCATGATGGCCTGGT
CGAAGTCGCACTGCTGGAAGGTGCGGTGGAAGTCAGCAGCGGGGGCACCCAGCACACCCT
GGCGCCCGGCCAGCAACTGCAGGTACTGCCGTCGGGCCGCATCCAGCCCGGTCCGGCACT
GTCGTCCAATGCCGCCGCTGAAGGCTGGCTGCAGGGACAGCTGGTGTTCGATGCCACACC
GCTATCGATCGTGGTCGAACGCATGAACCGCTACGGCCACACGCCGCTGGTGATCGCCGA
TCCGGAGATCGCCAGCCTGGCGGTAAGCGGCACCTTCCGTGCCGGCGACGCGCAGGAACT
GCTGTCGGCACTGGAACTGGGCTGGTCGGTGGCTGGCCAGACGCGACCGGATGGCGCGCT
GGAACTGCGCCGCACGTACTGAGGAGGCCTGCGGTGATGGCAGTACCGGGCGCGCTGCAG
GGGGGGCTGCTGCTCCGCACCCTGTTCTGCCTCGCGTTGGGCATCCCCGCGCTGCCGTCT
GCCGCTGCGGCCGAGCAAGCGGGCACCCTGGAGGTCGATGTTGGCTCAGGCCCGCTGGCG
CCGGCCCTGCAGCAATGGGCGCGACAGAGCGGCATTGCCCTGCTGTTCGATGCGCGTGAG
CTGGATGGCCTGCGCACGGCCGGCACCCATGGCCACCGCGATGCGGCTGCGGCCCTGAAG
GAACTGGTCGCGGGCATGCCGGTGAACATCCTGCGTACGCCTGCTGGCGGATTCGTCGTC
CGCCGCACCCGCCCCGCGCCACCATCGCCACCGTCGGTCGCGGCACGCGCCACGCCCGCA
GCACGTTCGCCACACAAATCCGCCGACGCGCCGCCGCAGGTGGAACTGGCGCCGATCCAT
GTCACCGGCAGCCGGCTGCCGCGCACCTCCGTGCAGACCACGCTGCCGGTCACCATCATC
GACCGCGATGACATCCTGCGCAGCGGCTACGGCAGCCTGTTCGACCTGCTGCGGCACTTG
CCGGGCATGAACGGCCACCCGGCGATGAGCACCTCGCGCAGTGGCGATTCGCAGTACCTG
CCGGTGGGTGCGGCCACCACCACCAGCCTGGACGGCATGGGCCCGCGTGCGACCCTGTTC
CTGGTCAATGGCCGGCGCCTGCCACGCTATCCCATGGTGTCGCTGGAACAGGGTGGGCTC
ACCGATCTTGGGGGAATTCCGCTCAGCTTCGTCGAACGCATCGAGCTGGTACGTGGCGGC
GCCTCGGCCATCTATGGCGCCGACGCGATGTCCGGCGTGGTCAACATCATCCTGCGCGAC
CAGGCTGACGGCCCGGAAGCCATGCTGCAGACCGGCCTGAGCGGGCGCGGCGACGCTGGC
CAGTATCGCGTGCAGGCGGCCACCGGCGGCGTGCGCGACGGAGGGGACCGCTGGTTCGCC
GGCATCGACCTGCACCGCATCGACCACGTGGCCGGTGATCGCCGCCAATGGCATGCGGAA
ACCTCGCAGTACCTGATCGGCGCGTTCCGCGATGGACGCTACTGGCCGGCAGAACGCTGC
GAAGGCCCATTGACGCGGCGCGATGGTGCCTGCTGGTTCGACAGCGCCCGACCACGCTCG
CTGCAACCGGCCTCGGATACCGCCTCGACCTACCTGCGCTACCGGCATGAGCGCGGCGAA
GGTCGCTATGCCTACGCCGAGGCGCGGGCCAGCCACAACCGGCAACGCTTCGACCTTGGT
CCAACCGCCGTTGCCATCGGCCTGTACGGGTTCACCTTCAACAGCGTGCTGCGCGAAGCC
GGCAACGTGCGTCCGCATGTACGTGCCACCGACGCCGACGTCACCTTCGGCATTGGCCGC
GACCAGGGCCGGCGCAGCTGGGATGCCGGCATCAGCGCACAACGCAGCGATGTCAGCCTG
TCCACGTCGGGCACCGTGCGCGCCGAGCCCCTGCTGCGGGTCGCCGAGACACTGGATTTC
CTGCCCGGCTTCACCTCGTTGCCGGCGGGCGCGGCCGAGCAGTTGTTCCCGTCGATCCGC
AATCGCGGGCGCACCGAGCAGTGGCAGGGCTGGTGGGGCATGCAGCGGGAGCTGATGCCA
TTGGCCGGCGGTGCTGCACAGCTGGCCACCGGCATCGACCTGCGCCAGGAGCGCTGGACC
TCGCATCCCGACGCCCTGCTGAGCCAGGGTGACCTGGCGCTGGGCCTGCCGCAGGAGCAG
CGCCACCTGGCGCGCCGCAGTGGCGGCGCCTACGCCGAACTCGGCCTGCCCCTGGCGCAC
ACGCTGCGCATGGACCTGGCAGCACGCTGGGACCGCGATGGCGACTACCAGGCCTTTTCA
CCCCGTGTTGGCCTGCGCTGGAGCCCCACGCCCCGGTGGTCCTTCCTGCTTGCCAGCGGG
CGCGGCTACCGTGCGCCCAGCCTGTTCGAGCAGCGGCGCCCCCCGGGCTATTTCGGTGCG
ATCGAGCTGCCGGCCTCCAGCGCCCTGCCCGACTGCGCGCAGAGCAGCGGCAACGGGCGC
TGCAGCGTCACCGTGGACGTGGTGGAGAACGATGCGTTGAAGGCCGAGCGGTCGCGCAGC
CATTCCCTGGCCGCGACCTGGACGCCGACCGATACGTTCTCGCTGTCACTCACCCACAAC
ATCGTCGAACTGCGCAACGAGATCCTGGCCCTGCAACCGGCCGACGCGGTGTGGAACCCC
GGCACCTGGGAGCTGGACGAGGACGGCCAGCTGAGCAACCTGCGCCTGTCCTTCGACAAC
ATCGGCCGCACCACCTCGCGCAACTTTGTACTGCGCGGGGAGTACCACATCGATACCGGC
AGCACCGGCCAGTGGCTGTTCTCGCTCGATGCGCTGAAGCAGCAGGAACTGCGCCGCGAA
CGTGGCCATGATGCAACGGTGGACCTGCGCGGCCATGTCACGCCGACGATGGCCGCCGTG
CTGAACGTGCAGTGGCAGAACAGCAACTGGGACATCGCCCTGCGCGGCAACCAGGTGGGG
CGCACGCGCGCCTGGCTGCCCGGTGCGGAATGCCCGGAGGAACAGCGCGAGCAGAACCAC
TGCATGAACCCCCGGCAGCTGCGCTGGAACCTGCATCTCGCACGACGCCTGGGGCCGCGC
GTGGTCGCCGCGCTGGACGTGCACAACGTGCTCGACACGCAACCGGTGAACTATCTGGTC
GGCAACGGTGGCCAGATGCCGGGGCTGGACGATCCGCTCGGCCGCTACTTCCTGCTGACC
CTGCAGATCCGCTGAGCGTAGTACCCTACGCGCCCTGTTCCATCGGTTCCCCACCACCCC
ATGAAGGCCTATCTCTGGTTCTGGGGCGCGTTCCTGCTGTTCTTCGCGTTGCCCTTCCCC
TGCATCCTCTATGTCGGCACGTCGTGGCCGGTGCAACTGGCCGACCGCAGCGCGCCATGG
CTGGCCCTGCTGCTGCTCGCGCTGTCGGTGATCCTGTGGCTGGCCCTGCTGCTCGCCTTC
CTGCACTACCTGCTGCTGGGCCCGCCGCGCGCGCTGCATCGGGTGCGCACCATCCTGGCC
GGCGGTGAGCCGCGCGACGCGTTGATCGAACAGGCCGAGCAGACCGGCGTGCACGTGCGC
GGCTTCGCGCAGTGGAAGCTGCAGCTGGGCTTCCAGAACCTGTCCGGCACGCCCATCAAC
GAACAGATGCTGGTGGTGGACAGCAAGCCGCAACTGCAGCGTTTCGTTGCCGGCCAGCGT
ATCGAGGTACGCCTGAGCCGGATGCCGGGCGCGTTCCCCAACGTGGTGCTGGAGGGGGCG
CAGCCCGAACTGGATGTCGCCAGCCTCTGGCGTCGTGGTGTCGGCGCAGCGATCGGCATC
GTGGCGGTGGCCAGTGCCTATGTGGCCGCCTATCGGCTGCAGAGTGAGGGACTGGGCTGG
ACCTTCCTGTCGCTCGGTCATCCGCTGCTGGTGTGCCCGCTGGTGTTGTGCGGCTACGCG
CTGGGCCTGCGCCTGCTCGGCCGGCTGCTGCAGGCCGACGCCCGCGGTGACGCGCTGAAG
TATCGCGGCATCGGCGTGGATGCGAAGGTGCTGAAGCTGCGCCAGACCGGCACCTATCTC
AACGAGCAGCCGCAGGTGGAGTTCCAGCTGGAATACATCGACCGCGAAGGTGGCGTGCAG
CAGGTGAGCGTGCGCCGCTTCATCCCGTTGATCGAGCTGGCCAATCTTCCGCGCGAGCGG
GTCACGCTGTTGTACGACCCGGAAGATCGCCGCAACGTTCGCCTGGAGGGTGTATGAAGC
AACCGCCCTCGACCCGGCTGGTGTTCTCCGTGGTGTTGCTGGTGCTGGCCGGCGTCGCCG
TGGCAGGCGGAGCCCTGCAGACGCTGGGCGAAACACTGGGCCATTCGGTGCAGGCCAACA
GCGCAAGCGCGCCGATCGCCATGCCGCCAGCGCGCGAGAGGCCCGCTTCGCTCGCGCCGA
TGACCGAGCCGCGGTTGCCGCCGGTGCCCGAACGCAACAACCGGTTGTTCGATGCGGACT
ACCTGCTGGCCGCCCGCCAGGCACTGGAACAGATGCCTGCGCTGGCCGGGCACCGGCTGA
CGGTATTCCACAGCATCCACTTCTACGACGATGGCCGGATCAATCTGGACCTGGTGGATC
CGCAGCAGCCGTCACGCGTGGACAGCTACCACTTCGAACGCGGCCAGTGGCGCAAGGGCG
ACCCGGTCAATCCGCAGCGCTTCGCGCCCACCATCACCCTGCGCCGCAGCAGCACGGCGC
TGGCCAACATCGATTTCGAGGCGGTGCCGCGCGTGGCCCAGGCACTGCAGGCACAGCGCA
ACGCATTGATGGGCACTCCCGGTGAAGTCGGCCACGTCTATGTGATCGTGCGCAAGGGTG
GCACTCTGGTCTGGCTGCCGGACGAGGTCGCCGGTGATCGCCAGTCCGCACGACTCTCTT
TCGACGCACAAGGCCGTTCCGGCAACGCGACCCTCCGATAGTCAACGCGAAAAGGGGACG
GAGGGGATTAAGTCGCTTGTGCCTTGGTGCCGTCTGCGACTTAATCCCCTCCGTCCCCTT
TTTGCTGTTTCACGGAGCGGGCGATGGCGTACTGCGCGCCGTAGTAGGTGGACAGCACCA
GCAGGCTGGCCAGTGGCAGGCCGCCGGCGAAGCGGTCCCAGGCCAGCAGCGAGTCGCTGG
CGACGAACAGCAGCGCACCGGCGGCCGCCCAGCGGGAGCTGCTGGCATCCATTGCATCGG
TGTGCGGTCGCCGCCACTGGCGTGCGAGCGCCAAGACCGCCATCGAGGCCAGCACCACCA
CGTATGCCAGCACCGGAATGCGCATCGGTGCGGGCAGGTGCGGCCACAGACCAAGTACAT
TGAGTACAGCGAACGCACCGAGCCGGACGCTGGCGGCGAGCAGGCCACGCCCGGCACGCA
GGCCATCGCGGAAGGCGACGATGTAGCAGAGGTGCGCCAGCAGGAACGCGACCAGCCCCG
GCACGAACGCATCCACCGGCAACATCAGCGCGATATCCCCCACGCACGACAGCAGCATGC
CAGCCAGCACCGCGCGTCGGTAGAACGGCTGCGCTGGATCATGCACGCGCCAGGCGATGC
CAGCGATCAGCAGCGTGGTGGTCGGCTTGGCCAGCCAATGCAGCCAGCGCCCGTCGCCGT
GCAGGAACGCACCGAGGATGGCGAGGATCGCCATCAACAGGATCACGCCATCGCGGGCGC
GCGGTTTCATCGTGCCTTCCACAGGTCCGCAAGGCGGTCAGGCTTGCCGGCGATACGCTC
CAGCACCGGGTACTGCAGGCCACCGTGGTAGGCGATGTTCATCGTTTCGATGCGGTCGAA
CTGCTTCACCAGCAGCACGATCGGCGCCTTGTCCTTCGCCGCCGCAGCTACCGCATCCTT
CAAGCGCTGGCTGCTGTACTCGCGCCCGCCAACGGCAATCACCTTCATGCCCGGCGCCAG
GCCGGCATTGAACGCCGGGCTGTCCCAGATCACGTCGCCGACCACACCGCTGTCGAGCAC
GGTCGCGCCCAGCGAATAGGCGAGCAGCGCCGCCTTGGCGCGTTTTTCCTGTGCCTTGTA
GGCGTCGTTCGGCGTATCGCGGTAGACCAGCTTCCAGCCCGCCAGTTCCAGGCCGCCGGT
CAACGAACCGTGGCCGTCCAGCCGCCCGCGCAGGAACGTCGCCCAGTCATACGGCGCGAT
GCCGTTCAAGGTCGCGACCACGTCGTTGAAGGTGTACGGGTTGACGTCCCAGTCGCCGTT
GCCGACGCCGAAGAACGCACGTGCGAAGTCATCCAGGCTACGCCGGTTGCCGCTCAGTTC
GCGCAGCTTGCCCTCCACTTCCAGCCACAGCATCTGGCCGCCGGAGTAGTAGTCCTCGCT
CATCTGATAGTTGCGGTAAGGCAGCGTGCGGCGCTGCGCGATGGTCGGGTCATTGGTGGT
GTCCTGCAGCGGCCGCCAGGCCAGGCCCGGGCGACCACGGTCATAGGTCGCGGCCACGTT
GGCCAGCATGTCGCGCGCCTGCGCGGTCGACCACAGCCCTGAACGCGCCGCCAGCACCTG
GCCCCAGAACTGGGTCTGGCCTTCGTAGACCCACAGCAGGCTGTCGCCCATCGGCGTGTT
GAAGTTGGCGGTGGCGAGATCCGCGCCGCGACGGTACTTGCCGTTCCAGGAATGGGTGTA
CTCGTGCGGCAGCAGATCGCGCATCCACGCGTTGTTGTCCCACTCGGTGAAGTAGCCCGG
GTCGGCGCTGTTCTCACTGGAACGGTGATGCTCCAGGCCGATGCCGCCGAGGCGGTCCGT
CAATGCCAGCAGGAACTCATAGTGGTTGTAGTGCCGCGCGCCGTAGAGCTTGTCGGCCTG
CTGCACCAGCGCGCGGTGCATCGTGATCTGCGCCTCGCTCGGCTTCAGCGATTTGGCGTC
GTCGGCAAACACGTTGAGGTGCACCGGCACCTTCGCGCCCGGATCGAGATCGATGCGCTG
GTAGTGCTCGCCGGCAAACAAGGGCGAATCGACCAGATGGTCATAGGAGATCGGCTTGAA
CACCACGGTGTCACCGTCGCGGCGCGCGGTCTCCAATGCAGTGGCGAACGACCAGCCCTT
GGGCAGGGTAACGCTGGCCTGCGCCTGCAGCTGGCGCGCGTCGATGCCGGCCGGATACAG
CGAGTTGGCGTTCCACTGCAGGTTGAGCATTTCCGGGGTCATCACCACCCGGCCCTGGCT
GCCGCCCTGCGAGGACAGGAAATCGAAGTGGGCGACGATCTCGCTGGCGCCCTCGGGCAC
GTTCACCTTGAACGCATAGACGTTGTACTGATCGCGCTGCCAGGCCAGCGGCTTGCCGTT
GGCGGTCACGCGCAGGCCGGCCAGCTTGTCGATCGGGCCGGTGGGCGAATGGTTGCCGGG
AATCCACTGCGGGTACAGCAGGGTCATCGGGCCGGGCTTGGCCGGCACGGTGGCGGTCAC
CTTGAAGATGCGCCGGGCCAGATCGCGCGCGTCCACATCGATGCGCAGCAGTCCTGGGGC
TGCCGCGTTGGCCGGTGGCGAGGTCTGCGCAAGTGCAGGCGTGGCCGCCAGCGCGAACAG
CAACGACATCGCCAGGGCTCGGGTCTTCATCGGGCAACTTCCAACAACGGAGAATCTTCC
GATGCTAGGCCTGTGCCGTGCCCTGCCCCATGGCCAAAGGTCATGGGGCGAGAGAACTGT
CTACGCAAATCCATGAGGGAACGTGCTTGCCAGACCGATCGCCGGCCTGGCAAGCCGCCC
GGAAGGGAAGTCTAGTTTGATGCGCCTTCTTTGTAAGCCGCCTCAATGGCCCCCTTCAAT
CTCGTCGGATCTTCGATCCTCACACCGGTCAAGCACTTGGAGCCGGTCGCATCGAAAAAC
ACTGTCGATGCGGAGCCGCCCTGGAAGTGTGCATAACCAAACACCGGCGCGGGGGAATCG
GCCAACGGCGCCCATACGATTTTTCCGAGGAGCAGTCTAGCCTTGGCAACATCCCGCTCG
ATGCATCCGCCCGACGCCTTCACGACGATCGTTACCTGGCCGGATCGCTGTTCAAGTTGG
GGCAGAAGCGCGATATCGCCGAAATTGCGGGCGATGCCGGAAGCCGAAGCGGAGTTCGCG
CGGAAGCCATTCTCAATACCCAATGCATCAGCGGCGGCCTGCGGCCCAGCACTTCGCACC
ACCTCCAGCCTCTCGATGTAATCCAGTGCTGCCAGTTGGGAGTCCCTTGAGGCGGCACTC
CACATTTGAGAAGGAGGTGTCACCGCAACCGCTGCGAGGGGAATGACCGCAGACAAGATG
AGTAGTGCTTTCAGGGGCACTCTCACGAATTCACCAAGGATAGTTGGCATCGTAGTAGTC
CTCATGCTGCTTGGTATAGGTTTTCCCCGATGCGACATGGTTGTTGTCACAGAATGCCTT
GCCAATATCCACAAGCGAAGCACCACTTGACCACATGCCCCAAAGCGTAGCGGAATTCTC
GGAAATCAGCGGAATCTCAACGGTTCCTTCCGAAAATCCTCGAATCTGATCACTCACGAC
CGCGTTATTGACAACGGCCTTGGCCTCCCACACACAATTTCTTTCAACGTACTGCGCCTT
GGTAATCGGAGCATCAATATTGGGAACACCAGCCACGTGATGACCAAGCTCATGACTGAG
ATAGCCTACGGTCTTGTAGAGCCCGGGCAGATCAAAGCTATCACAAGAGTACGGCGGAAC
CAGTATTTTCGCCGTAAGCGGGTCATAGCTGGGAGGGAGACCATATGCCCTGACGCCCGA
ATGAGCCTGGATCTGCGAGGTAAGTGTTGTGGATGCAGCGGAGATGAAGTCTACGCATTG
GCCCAAACCAGTTACAGGATAAGTTTGCGCCTTCGCGTAGACGGGACAAATAAGTGAAAA
GATCAAAATCAGGTATTTCCATACCATATTCCAGCCCCATTCCCCGGATCCCAGCGATCC
GGCTCAAATCCTGGCGCTAAGGATCTTTTCTCTCTATAGGAAAACTCCTAAAGACTCCGC
TACCTGCAACCGATCACACCTGAAACGAGAAGGCCTTCGAACTTTCCGGCACCAAGGGGC
AAGGGCTAGGGGCGTGAGACCACAACGCTGAATGCTCGCAGAGAGGTTCCAGGGTCATAC
AGGCGATACGACCGCTCATCACAGTGCGTCACATTCACGTCAAAATGATCACCCTGTTAA
ACAAGCCATGAGCGGCGCGAGAGCACGGGTCTTCATCATCAGACAAGTTCCAGCCATGAG
AGAGGCCCCGCTGCCAGACCAGTAGCAGGCGCAGCACCGTCACCAAAGGCCATGGTTGTA
GCATCCATCCAGATATGGAGCGGATGATGCGCATGCAGGCGCATTGCGCAGTGCGAACCA
AGGTTCGCACCCACCAGAGTCAGGCCCGGTCAGTCGACCAGGCGCAGGCGCAGTTCCTTC
GGCAGCGCGAACACCATCGATTCCGGTTCGCCGTCCAGCTCGCCCACGCCGGTGGCGCCC
AGCTCGGCCAGGCGCGCCAGCACGCCATCGACCAGCACCTGCGGCGCCGAGGCGCCGGCG
GTCACGCCGATGTGCTGCTTGCCTGCCACCCATGCCGGGTCGATCTCGTGCGCACCATCG
ATCAGGTACGATTCCACGCCTTCGCGGCGGGCCAGCTCGCTCAGACGGTTGGAGTTGGAG
CTGTTCGGCGAACCGACCACCAGCACCAGGTCGCAGCGCTTGGCCAGGTCGCGCACGGCA
TCCTGGCGGTTCTGCGTGGCGTAGCAGATGTCGTCGTTCTTCGGGCCCTGCATCGCAGGG
AACCGCTCGCGCAGCGCATCGATGATGCCGCGCGTGTCATCCACCGACAGCGTGGTCTGG
GTGGTGTAGGCGAAGTTTTCCGGCTGGTTGATCTGCAGCGTCGCGACCTGCTCGACATCC
TCGACCAGGTAGATCTGCCCGGTCCCGGCTTCGCGGTTCCACTGGCCCATGGTGCCCTCC
ACTTCCGGGTGACCGGCGTGGCCGATCAGCACCACGTCACGGCCGGCACGGCAGTGGCGC
GCGACCTCGAAGTGGACCTTGGTCACCAGCGGGCAGGTGGCGTCGAACACCTTCAGGCCA
CGGCGCTCGGCTTCCTGACGCACGGCCTGGGACACGCCATGCGCGCTGAAGATCACGGTG
TTGTTGTCCGGAACCTCGTCGAGCTCTTCGACGAAGATCGCGCCGCGCTGCTTCAGGTCG
TCGACCACGAAGCGGTTGTGCACCACTTCATGGCGGACATAGATGGGCGCGCCCAGCGTT
TCGATCGCGCGCTTGACGATCTCGATCGCACGATCGACACCGGCACAGAAACCACGCGGG
TTGGCGAGCAGCACATCCATCAGTTCAGTCTCCCGGCGGCAGCCGGCTTACGGTTTCGGG
TTGGCATTATCCGCCTTTTTGGCGGACTTGCCGTCGAACAGGCCAAACAGCGCGATGCCG
ACGGCACCCACCACGATGGCCGAGTCGGCGATGTTGAACGAGGGCCAGGTGTAGCTGCCC
ACATACCACTGGATGAAGTCGACCACGTGGCCGTGCACCTGGCGGTCGATCACGTTGCCG
ATGGCGCCACCGATGATCAGCGCATACGGCACCGCGGCCTTCCAGTTGCCGCGGGCGGTG
CCGCGCAGCCACCACGCCATCAGCCCGCTGATGGCGATCGCCAGCGCGGTGAAGAAGTAC
TTCTGCCAGCCACCGGCGTCGCTCAGGAAACTGAATGCCGCGCCGGTGTTGTAGGTGCGG
TACCAGTTCCAGAAGCCGTCGATGACCACCACCGGCTGGAACTCCGGCAGGCTGGACAGC
ACCCAGGCCTTGGACCACTGGTCCAGGCCGATGATGGCCACCGACAGCAGCAGCCAGACC
AGGGCGTTCGGATGCGGACGGGGCGCGGCCATCAGAACCAGCTCCGCACTTCGCCGGCGC
CGGTCACGTTGCTCACGCAACGGCCGCACAGCTCGGGATGGTCGGCGTTGCTGCCGACGT
CGGCGCGGTGGTGCCAGCAGCGCACGCACTTGGCCTTGGTGGTCGGCTGGGCGCTGACGA
ACACCTCGTCGGTGGTCGCCGGGCGCACCTGCACGTCGCCACTGATGAACAGGAAGCGCA
GTTCATCGGCCAGCGGCTGCCACTTCGCGGCCTGCTCCTCGTTGGCGGCAATGGTGATCT
CCGCTTCCAGCGCGGCACCGATGGCGCCGTTGGCACGCATCGGCTCGAGCACCTTGGCCA
CCTGCTCGCGCACGGCCAGCAGCTGGTCGAAGTCGGTGGCGTTGAGCTGGGCATCGGCCG
GCAGCGGCGCCAGGCCGTCGTACCAGGTGGTGAACAGCACGTGGCCGGCGTGTTCGCCCG
GCAGGTAGCCCCACAGCTCGTCGGCGGTGAAGGTCAGGATCGGCGCAACCCAGCGGGTGA
ACGCTTCGGCGATGTGGTACATCGCGCTCTGTGCCGAACGGCGACCGTGCGAATCGGTCG
GCATCGTGTACAGGCGGTCCTTGGTCACGTCCAGGTACAGCGAGCCCAGGTCCACGCTGC
AGAAGTTCAGCAGCAACTGCACGATCTCGGCCATGTTGTAGCCGTCGTAGGCCGCCTTGA
TCTTCTCCTGCAGCTCCCACGCGCGATGCACGATCCAGCGGTCCAGCGCGACCATCTGGT
CGAGCGGACGCAGGTGCTGGGCCGGATCGAAACCGTCCAGGTTGCCGAGCAGGAAGCGTG
CGGTGTTGCGCAGGCGGCGGTAGGCGTCGGCGTTGCGCTTGAGGATCTCCTGCGACAGCG
ACATCTCGTTGCTGTAGTCGGCCGAGGCGATCCACAGGCGCAGGATGTCCGCGCCCAGCT
TGTTCATGATGTCCTGCGGCTCGATACCGTTGCCCAGCGACTTGGACATCTTGCGGCCGT
GCTCGTCCACGGTGAAGCCGTGGGTCAGGCACTGCTTGTACGGGGCGCGCTTGTCGATCG
CCACGCCGGTCAGCAGCGAGGACTGGAACCAGCCGCGGTGCTGGTCGGACCCTTCCAGGT
ACAGGTCGGCCGGCTTGCCGAAGCCACGCGCGGCGAGAACGCCTTCATGGGTCACGCCCG
AATCGAACCAGACGTCGAGGATGTCGGTGACCTTCTCGTAGTCGGCCGCGTCGGCACCGA
GCAGTTCGGCGGCGTCCAGCGAATACCACACGTCGATGCCCTCGGCTTCGACGCGGTCGG
CGACCTGCTGCATCAGCTCCACCGAACGCGGATGGATCTCGCCGGTCTGGCGGTGGGTGA
ACAGTGCGATCGGCACGCCCCAGGTGCGCTGGCGCGAGATGGTCCAGTCCGGGCGACCGT
CGACCATGCTCTGGATGCGCGCCTTGCCCCAGGTCGGGAACCAGCCGACGGTGTCGATGG
CGGCCAGCGCATCGTTGCGCAGGTTGGCCTTGTCCATCGAGATGAACCACTGCGGGGTGG
CGCGGAACACCACCGGCGTCTTGTGGCGCCAGCAGTGCGGGTAGCTGTGGCGGATCGGAT
GGAACGCCAGCAGCGAACCGTTGTCGCGCAGCACGCCGACGATGGCCTCCTGCGCCTTCC
ACAGGTGCTGGCCCGCCAGCACCACGTCACCGGCCGGCGGGGTCGATTCCAGGTACACGC
CGCGGCCGTCGATCGGAGTGACCTGGCCAGCGTTGTACTTGTCCAGCAGGCCGTACTTCT
GGCTGACCACGAAGTCTTCCTGGCCGTGGCCGGGGGCGGTGTGCACCGCACCGGTACCGT
CCTCGTCGGAGACGTGGTCGCCATTGAGCACCAGGATCTCGCGCTCCGGGTAGAACGGAT
GCGCCAGCAGCTGGTTTTCCAGCGCAGCGCCGGTGGTTTCACCGTGCAGCACCACTTCGT
CCACGCCATAGCGCTGCAGCGCGCGCTCGGCCAGGGCCGCGGCCAGCACCAGCCAGCGGC
GCTTGCCGTTGTGGGCCGGGCCTTCGGCCAGCACATAGTTGATCTCCGCGCCCAGCGACA
CCGCCAGCGAGGCCGGCAGCGTCCACGGCGTGGTGGTCCAGATCGGTACGGCCACTTCGA
CGTCGACCGGCACGCTCACGCCGAACGCCTGGCCGATGGCCTGCGCATCGCGTGCAGCGT
AGGCGACGTCGATCGCCGGCGATTCCTTTTCCTGGTACTCGATCTCGGCCTCGGCCAGCG
CCGAGCCACAGTCGAAGCACCAGTACACCGGCTTGGCGCCGCGGACCAGGTGGCCGTTGG
CCACGACCTTGGCCAGCGCGCGGATCTCGTTGGCTTCGAAATCGAAGCTCAGGGTCTTGT
ACGGGTTGTCCCAGTCACCGGTCACGCCCAGGCGCTTGAAGTCCACGCGCTGGATGTTGA
TCTGCTCTTCGGCGAACTCGCGGCACTTCTGGCGGAATTCGACGGCGTCAAGCTTGGTGC
CGACCTTGCCCCACTTCTTCTCGACCGCGATCTCGATCGGCAGGCCATGGCAGTCCCAGC
CCGGCACGTAGGGCGCATCGAAGCCGGCCAGGTAGCGCGACTTGACGATGATGTCCTTCA
GGATCTTGTTGACCGCGTGGCCCAGGTGGATGCGGCCGTTGGCGTATGGCGGGCCGTCAT
GCAGCACGAACAACGGGCGGCCGGCGGCGTTGTCGCGCAGCTGCTGGTAGAGCCCCTGCT
CTTCCCACCGCGCCAGAATGCCCGGCTCGCGCTTGGGCAGGTCGCCGCGCATCGGGAATT
CGGTGGCTGGCAGGTTCAGGGTGGTCTTGTAGTCCTGGCTCACGCAGTGGCTCGCAATCT
ATGTTCGGAAAGGATGGCGCGCGCCTGTTCGGCGTCGCGGTGCATCTGGTCGGTCAGCGC
CGCCAGATCATTGAATTTCTCTTCGTCGCGCAGCTTGGCGACGAACTCCACGTCGATGTG
GCGGCCGTACAGGTCGCCCTGGAAATCGAACAGGTGGGCTTCCAGCAGCGGCTCCACGCC
CTCCACCGTCGGCCGCGTACCGAAGCTGGACACCGAAGGCCAGGGCTGGTCGAACACGCC
GTGCACCCAGGTCGCGTAGATGCCCGACAGTGCCGGGGTCTTCGGGAAGCGCAGGTTGGC
GGTGGGGAAGCCCAGCGTACGGCCGAGCTGGCGCCCGCGCACCACCCGCCCGCTGATCGC
GTAGGGGCGGCCGAGCAGGTCGTTGGCGCGGGCGAAATCGCCCTCCTGCAGCAGCTGGCG
GATGCGGGTGCTGGAGATGCGCTCGCCATGCAGGTCCACCGCTTCGATCTCGCCCGCGGT
GAAGCCGAGTTCGGCGCCCATCTCCTGCAGCAGTGCCAGATCACCGCGGCGGCGGTTGCC
GAAGCAGAACTCGGGCCCGATCCACACTTCGCGGGCGCCCAGCCGGTGCACCAGCAACCG
GCGCACGAAGGTCTCGGCCGGCATCGCCGCCATCGCCGCGTCGAAACGCAGCAGGCCGAT
CGCATCGACGCCGAGCTCGCGCAGGATCTCGACCTTGCTGCGCGCCAGGGTCAGCCGCGG
CGGCGGCGTGCCCTGGGCGAAGAATTCACGCGGCAGCGGCTCGAATGCCACGGCCACTGC
GGCCACGCCCAAGGCGCGCGCGCGGGCAACCGCGTGGCGGACCAGCGCACGATGGCCCAG
GTGGAGGCCGTCGAATGCACCGATACAGACCACGCTTCCGTTGGGGAACAGCTCCCCGCC
CTCGACGCTTCTGAACAGCCTGCTCATCAACTCTCGTTCCGGCCCGACCGGGGCCGCCGC
TTCAATGGTGTAACCCTGAAGTATAGCCGCCACGGACCGCGATCAATGCCCGCGCAGGTC
GCGCGGGCGGAAGCCCATCGCCAGCATGGCCACCACGTAGGTCGCGCCGCCGCCGCCGAC
CAGCAGCATCAGGCCACCGATACGGTGCCATTTGTCCATGCCGGTGAAGTCGGGGACCCA
GTGCAGCAGGGCCAGCAGCACGCCGACCATGGCCACGCAGGCCACCCCCAGCCGCACCAG
ATAGCCGCCCCAGCCCGGCCGCCGCTGGTAGACGTCGGTCTTGCCCAGCCAGTACCAGAG
CAGGCCCAGGTTCAGGTAACTGGACAGCGCACTGGCAATGCCCAGCGCCAGGTGCAGGCC
CGGCTGCTTGCCGATGGCCGCCATCACGCCCTGTGCCTTCAGCTCGTCCGGCACCATCAC
CTGGTACAGCACGGCCAGCAGGGCGAAGTTGAACACCATGTTGGCCACCAGCGCGGCAAC
ACCGGCGCGCACCGGGGTCTTGGTGTCCTGGCGGGCGTAGAAGGCCGGCAACACCACCTT
GAGCAGGGCGAACGCCGGCAGGCCGAAGCTCAGGCCATACACCGACAGCGCGGTCATGCG
GGTATCGAACGCGGTGAACTGGCGGTACTGGAACAGGGTGGCGATCAGCGGCTCGGCCAG
CAGCACCAGGCCCAGCATCGCCGGCACCGAGATCAGCAGGGTCATGCGCAGGCCCCAGTC
CAGCGAGCGCGAGAAGCCCTCGCGGTCGGTGCTGACATGGTGGCGGGCCAGCGCCGGCAG
GATCACCGTGCCCAGCGCCACGCCGAACACGCCCAGCGGCAGCTCCAGGAAGCGATCGGC
CAGCGACAGCCAGGACTGCGAGCCGTCGGTCAGCTTGGCCGCGATGAGGGTATCCAGCAG
CAGGTTGATCTGCGCCACCGACGAACCGAACAGCGTCGGCACCATCAGCGTCAGCACCTT
GCGCACGCCCGGATGGTTCCAGCCCCAGCGCGGCAGGGTCAGCAGGTTGATGCCCTTCAG
CGAGGGCAGCTGGAACAGCAACTGCAGGAGACCGGCCGCCAGCACCGCCCAGCCCAGCGC
CAGGATCTGCTTCTCCGGGGTGCCGCCCAGCCGCGGCGCCAGCCACAGCGCACCGGCGAT
CATGCACAGGTTGAGGATGACCGGGGTCAGCGCCGGCATCGCGAAGCGCTGGAAGCTGTT
CAGCGCACCGCCGGCCAGCGCGGTCAGCGACACGAACAGCAGGAACGGGAAGGTCAGGCG
GAACAGGTCGACCAGCAGGGTCTGCTTGACCGGGTCGGTGTCAGCACCACTTGAGAATGC
CACCGCCAGCTGCGGCGCGAAGATCAGCGCCAGGGCGGTGACCAGCATCAGCACCCCGCC
CAGGGTGCCGGCGGTCCGGGACATCAGCTCACGCAGTTCGGCGTGGCTGCGGGTCTCCTT
CACCTCGGTGAACACCGGCACGAAGGCGGTGGAGAAGGACCCCTCCGCGAACAACCGGCG
CAGGAAATTGGGTATCCTGAAGGCAACCCAGAACGCATCGGTAACCGCATTGGTGCCGAA
CGTGGTAGTGATCACCTGATCCCGGACAAGTCCGAGAACCCGCGAGACCATGGTCATGCT
GCTGAACGACAGCAGGCCCCGCAACATCTTCGGTGAACTCACTCAGCGTCCCTCTTGACA
ATCGACTTGACGTGCATTTCTCGGGCCATCATACTAGCTAGCTTGCTGTTCCCATAACAC
CGATTTTTTCAGGAAACCACCACCGTGGCCAATATCAAGTCCGCCAAGAAGCGCGCCAAG
CAGACCGTCGTGCGCAACGCGCGCAACGTGGCTCAGCGCTCGATGCTGCGCACCGCTGTC
AAGAAAGTGATCAAGGCGCTGGACGCCAACGATGCCGCCGGCGCCGAAGCCGCCTTCGCC
GTTGCCCAGCCGATCCTGGATCGCTTCAGCGCGCGTGGCCTGATCCACAAGAACAAGGCT
GCTCGCCACAAGAGCCGCCTGAACGACCGCATCAAGGCCCTCAAGGCCGCCTGATCCGGC
GTTGCCACCCTGCCCTTCGGGGTTGGGCAGCAGACAAAAGCCCGGCCCCGGCCGGGTTTT
TTGTTGCCTGCGGTTCACCGGGATTGCCGGCCAGCGGCCGGCACTACCAAATGAAAAACC
CGGCCGAAGCCGGGTTTTCCGCATGGAACCACAACGGCATTCACTGCGCGTTGCGGGCTT
CCAGCTCGTCTTCCTTCTGGCGATCGAAGAAGGCCATGATCCGGCTCATGATCGGGAAGG
TACCTTCGCGGCCCAGCGCGGAAACCAGGAACCACGGCTCCTTCCAGCCCAGCTCGGCGA
CGATCTGCTCGGCCGCGGCCTGCGCCTCGTCTTCGAACATCAGGTCAGCCTTGTTCAGCA
CCAGCCAGCGCGGCTTGTTCAGCAGCTCCGGATCGTGCTTCTCCAGCTCGCGTTCGATCG
CACGCACCTGCTCCACCGGCGAAATGCCCTCCACGCCGCCTTCCATCGGCGAGATGTCCA
CCAGGTGCAGCAGCAGGCGGGTGCGCTGCAGGTGGCGCAGGAACTGCGCACCCAGGCCGG
CGCCGTCCGCAGCGCCTTCGATCAGGCCCGGAATGTCGGCGATCACGAAGCTGCGGTGGT
TCTCCACCTTCACCACGCCCAGGTTCGGGTACAGCGTGGTGAACGGGTAATCGGCCACCT
TCGGCGTTGCCGCCGAAACGGCACGGATCAGGGTGCTCTTGCCGGCGTTGGGGAAGCCCA
GCAGGCCGACATCGGCCAGCAGCTTCAGCTCCAGCTTCAGCGTGCGCTCTTCGCCCGGCT
CGCCCGGCAGCGCCTGGCGCGGCGAGCGGTTGGTCGAGCTCTTGAAGTGCATGTTGCCCA
GGCCACCGCGACCGCCCTTGGCCACCAGCAGGCGGTCGCCGTGCTGGGTCAGGTCGCCGA
TGACTTCATCGGTGGCAACGTTGATGACCACGGTGCCGACCGGCACGGTGATGGTCAGGT
CTTCGCCGCCCTTGCCATAGGCCTGGCGGCCCATGCCGTTCTCGCCGCGCTGCGCCTTGA
AGATACGCTCATGGCGGAAGTCGACCAGGGTGTTCAGGTTTTCGTCGGCGCGAATGTACA
CGCTGCCGCCCGCACCGCCGTCGCCGCCGTCCGGGCCGCCGAGCGGAATGAACTTCTCGC
GACGGAAGCCAATGCAGCCGTTGCCGCCGTTGCCGGCGAACACTTCGATTTCTGCTTCGT
CTACCAGTTTCATTGTTTCGATGCCTGCGATGGGCGCGACCTGCTGGCCGCCACCTTGAA
TGTCATGCCGGCCGCGGGCCGGCAACCCGGCCCAGCCGGTCTTGCTTCAACTCTAACGAA
AAGCCCCGCCGAAGCGGGGCTCTCCATGCAGCGTGCTCTTCATCCAGCACGGCCATGCCG
CGGCACGGGTGCCGGCGATGCCTGGATCAGGCGTCGGCCGAGACGATGCTGACGGTGCGA
CGCTTCTTGACGCCCTTGACCGAGAACTCCACCTTGCCGTCCACGAGGGCGAACAGGGTG
TGGTCACGGCCCAGGCCAACGCCGGTGCCCGGGTGGAACTGGGTGCCGCGCTGACGCACG
ATGATGTTGCCGGCTTCGATGGCCTGGCCGCCGAAGATCTTGACGCCCAGGTACTTCGGG
TTGGAGTCGCGACCGTTGCGCGAGGAGCCTACGCCCTTTTTATGTGCCATGACTGCTTCT
CCTGATGCTTAGCCGGCGATGCCGGTGATCTCGATTTCGGTGTAGTACTGACGGTGACCC
TGACGCTTCATGTGGTGCTTGCGGCGACGGAACTTGATGATCCGGACCTTGTCAGCACGA
CCCTGGGACAGGACCTTGGCGGTGACGGCAGCGCCCTTCAGCGCATCGCCCAGCTTCACG
CCGTCGCTGTCACCCAGCATCAGGATGTTGTCAAACTTGATCTCGCTGCCGACTTCGACT
TCGAGCTTTTCAATGCGGAGCTTTTCGCCCTGCGCCACGCGGTATTGCTTACCGCCGGTG
ACCAGTACTGCGTACATGACCAGGCCTTCCTCTGTAGTTATTGTGGTCTGAGCTGCCGCC
ATCGAGGGCGGACAGGAGCGGAATTGTACGCAGATCAGCGGGCGCGGGTCAAGTCAACCC
CCGAACGCCGCGGGGGGACGGCTCCGGAACGGGGTCAGATCCCTTTTCACCCCGTGAAAA
GGGATCTGACCCCTGCCTGACGGCCTGTCTCACCAGATGAGACATCGGGCTGGCATTGTC
GCCCATTGCCCCCATCTGGTCACCTCGGTAGGCTGACCGATTGCCGTTCCCTGCTGGCCC
GGCACCCAGCCAACGCCCCCACAACCGGATCCCCCATGGCGATGGATTTCATCCGCATCC
GCGGCGCGCGGACGCACAACCTGAAGAACCTCGACCTCGACCTGCCCCGCGACAAGCTGA
TCGTGATCACCGGCCTGTCCGGCTCGGGCAAGTCCTCGCTGGCGTTCGACACCATCTATG
CAGAAGGCCAGCGCCGCTATGTCGAGTCGCTGTCGGCCTATGCGCGCCAGTTCCTGAGCG
TGATGGAAAAGCCGGACCTGGACCACATCGAGGGCCTGTCCCCGGCGATCTCGATCGAGC
AGAAGTCGACCTCGCACAACCCGCGTTCGACGGTCGGCACGATCACCGAGATCTACGACT
ACCTGCGCCTGCTGTACGCCCGCGTCGGCACCCCGCGCTGCCCGGACCACGGCTATCCGC
TGGAGGCGCAGACGGTCAGCCAGATGGTCGACCAGGTGCTGACCCTGGACCCGGAACAGC
GCTACATGCTGCTGGCCCCGGTCATCCGCGACCGCAAGGGCGAGCATGCCCAGGTGTTCG
ACCAGCTGCGCGCGCAGGGTTTCGTGCGCGTGCGCGTGGACGGCGAGCTGCATGAAATCG
ATGCGGTGCCGCCGCTGGCGCTGCGCCAGAAGCACACCATCGAGGCGGTGATCGACCGCT
TCCGCCCGCGCGAGGACATCAAGCAGCGCCTGGCCGAGAGCTTCGAAACCGCGCTGAAGC
TGGGCGACGGCATGGCCTCGGTGCAGAGCCTGGACAGTGCCGACGCTTCGCCGACGCTGT
TCTCCTCCAAGTACTCCTGTCCGGTCTGCGATTACTCGCTGCCGGAGCTGGAACCGCGCC
TGTTCTCGTTCAACGCACCGATGGGCGCGTGCCCCGGCTGCGACGGCCTGGGCATGGCCG
AATTCTTCGATCCTTCGCGCGTGGTGGTGCATCCCGAGCTGTCGCTGGCCGCCGGCGCGG
TGCGCGGCTGGGACCGCCGCAACGCCTATTACTTCCAGCTGATCGCCTCGCTGGCCAAGC
ACTACCGGTTCGACGTCGACGCGGCATGGAACTCGCTGCCGCAGAACGTGCAGCAGGCCG
TGCTGTACGGCAGCGGCGATGAGGCGATCACCTTCACCTACTTCACCGAAGCCGGTGGCC
GCACCCAGCGCAAGCACCGCTTCGAGGGCATCATTCCCAACCTCGAGCGCCGCTACAAGG
AAACCGAATCGCCGGCGGTGCGCGAAGAGCTGTCCAAGTACATCAGCGAACAGCCGTGCC
CGGAATGCCATGGCGCGCGCCTGAACAAGGCGGCACGCAACGTGTTCGTGGCCGACCGCC
CGCTGCCGGAGCTGGTGGTGCTGCCGATCGACGAGGCGCTGAAGTTCTTCAGCGAACTGA
GCCTGCCGGGCTGGCGTGGCGAGATCGCCGCGAAGATCGTCAAGGAAATCGGTGAGCGCC
TCGGCTTCCTGGTCGATGTGGGCCTGGATTACCTGACCCTGGAACGCAAGGCCGACACCC
TGTCCGGTGGCGAGGCACAGCGCATCCGCCTGGCCAGCCAGATCGGCGCCGGCCTGGTCG
GCGTGATGTACGTGCTCGACGAGCCGTCGATCGGCCTGCACCAGCGCGACAACGAGCGCC
TGCTCGGCACCCTCACCCGCCTGCGCGACCTCGGCAACACGGTGATCGTGGTCGAGCATG
ACGAGGATGCGATCCGCCTGGCCGACTACGTGCTGGACATCGGCCCGGGCGCGGGCGTGC
ATGGCGGCGAGATCGTCGGCCAGGGCACCCTGCAGGACATCCTGGAGGCACCGCGCTCGC
TGACCGGCCAGTACCTGTCGGGCAAGCGCGCGATCGAGATCCCCGCGCGCCGGCACAAGC
CGAACCCGAAGATGACCCTGCACCTGCGCGGGGCCAGCGGCAACAACCTCAAGGGCGTGG
ACCTGGCGATTCCGTCGGGCCTGCTGACCTGCGTGACCGGTGTATCCGGCTCCGGCAAGT
CCACCCTGATCAACGACACCCTGTTCTCGCTGGCCGCCAACGAGATCAACGGTTCCTCGC
ACCCGATCGCCCCGTACAAGGAGATCGATGGCCTGGACCTGTTCGACAAGGTGGTGGACA
TCGACCAGTCGCCGATCGGCCGCACCCCGCGTTCGAACCCGGCCACCTACACCGGCCTGT
TCACTCCCCTGCGCGAACTGTTTGCACAGGTGCCCGAAGCGCGTGCGCGTGGCTATTCGC
CGGGCCGTTTCAGCTTCAACGTGCGCGGTGGCCGCTGCGAAGCCTGCCAGGGCGACGGCC
TGATCAAGGTGGAGATGCACTTCCTGCCGGACGTATACGTGCCCTGCGACGTCTGCCATG
GCAAGCGCTACAACCGCGAGACGCTGGAGATCCTCTACAAGGGCTTCAACATCAACGACG
TGCTGGAAATGACCGTCGAGGATGCACTGAAGCTGTTCGAGCCGGTGCCGTCGATCGCAC
GCAAGCTGGAAACCCTGGTCGACGTCGGCTTGAGCTACATCAAGCTGGGCCAGAGCGCGA
CCACGCTGTCCGGTGGTGAAGCACAGCGCGTGAAGCTGTCCAAGGAACTGTCGCGCCGCG
ATACCGGCCGCACCCTGTACATCCTCGACGAACCGACCACCGGCCTGCACTTCCACGACA
TCGAAGCGCTGCTGGGCGTGCTGCACAAGCTGCGCGACGAAGGCAACACGGTGGTGGTGA
TCGAGCACAACCTGGACGTGATCAAGACCGCCGACTGGATCGTCGACCTGGGTCCGGAAG
GCGGCCACCGCGGTGGCACCATCCTGGTCACCGGCACGCCGGAAGACGTGGCGGCCTGTC
CGCAGTCGTATACCGGCCAGTTCCTGGCGCGCATGCTGCCGTCCACCAGCGCGCGCCCGG
AACAGCCGGCTGCCGTGGCCAACAAGCCCGACGCCCGCCCGCCACGCAAGGTGAAGCCTG
AGAAGCCGGCCAAGGTTGCCAAGAAGGCCGCGGCCGCCAAGAGCACCGGCAAGGCCAGCA
AGAGCACATCGAAGAAGAAGGACGCCTGATGAGCAGCGAACACAAGATCCTGGCCCGCAT
CCCGATCAGCGTGCGCTGGCGTGACATGGACAGCATGGGCCACGTCAACAACGCCAAGTA
CATTTCCTACCTGGAAGAAGCGCGCGTGCGCTGGATGCTGGGCGTGGACGGCGTATCGAT
GACCGACCGCATCGCACCGGTGGTGGCCGCGACCAACGTCAATTACCGGCTGCCGATCGT
GTGGCCCAACGACATACTGGTCGAGCTGTTCGTCGAGCGCCTGGGCAACAGCAGCGTGAC
CATCGGCCACCGCATCGTCGACCAGCAGGACGCGTCGAAGCTGTATTCCGACGGCAACGT
GGTGGTGGTGTGGATGGATACGCAGACCGGCAAGAGCGCGCCGCTGCCGGAGGCGATCCG
CAGCGCCTCCACTTGACGCGCCCTGGTAGGTGCCGACCTTGGTCGGCACGCTTTGGCTGC
AATGAGGTTGCCGGCCAGCGGCCGGCACTACCGATCCCATTCAATGGACTGACATGATCC
ACCAGACTGAACTGCGCGACCTGCTGCCCGGCATGGTCCCCTTCCCCACCGACGTCTTTC
CCGCCGACCAGGCCTGGCTCGGCCAGCACCTGCTGCCGCTGCTGAAGATCGACCTGGGCG
TGCTGCGGCCGGAGCTGGCCGGCCAGGTGGCGACGATGCTGTGCCCGATCGAGCCGTACG
ACGGCTGCATCGGCGAGACCACCGAAGAACACCACAACGATTTCACCGGCACCAACTGGA
TCGCCTTCGAACTGACCGCCGGCAACGAGATGCGCTTCCTCGGCAATGAGGGCTATTTCA
TCGGCGAGGCGGTGCAGGACAAGGATGCGCAGGAGCACATCGCGCAGATGCGCGACAGCT
ACGCCAAGGCCCGCGATTACCATGCCGCGCACGGCCGTCTCGCCTGCTACTCGCGCTACG
GCAAGGGTGAGGCCAGCGAACGCGACTACCTGGATACGCTGGGCGGACCGATAGGCTTCG
GCAACTGGACTGAGACCGCGGAGATTCCCGCGGCCTTCGAACTGGGCTTCACCGACGCTG
CCGATGACCCAAACGCTGCGGACGATGCCGAAACGGTGATCATCACCCGCAACGGCAACA
AGTTCTTCGCCGTGGCCGGCGTAGCCGGCTACAACTGGTGCGCCACCGGCGCCGATGCGA
TCGTGATGCTGTACGAGCCGGAAAGCCGCACCGTGCTGTTCTCGTACGACTGGTCGTAAG
GCCCTGTGGTAGTGCCGGCCGCTGGGCGGCCTTGCCCGTGCTGCCGGCCAGCGGCCGGCA
CGACCATCCCGCTACGGCGCAGCCTTGCGTACGGCCAGCGTCGCACTTGCTTCGCCGCCG
CCTTCCAGCTGCAGCCGTAGCGGCACCGCCTGCCCCTCCTTCAGCGCGCCCTTGCCCTGC
ATCAGCATCAGGTGCAGGCCACCGGGCTTGAGCTCGGCACGTGCACCCGGCGCCAGCGGC
AGGCGCTCGATCGCGCGCATCCGGCTGACCCCATCCGTGATCGTGGTTTCGTGCAGCGAC
ACATCATTGAAACTGCTGCTGGTCGCGCCGGTGATCACCACCGCCTTGCCGCAGCCGTTG
TGGATGACGCCGTAGCCAGCGGTCATCGGCATTGCCGGATTCGGTGGCAACCGCGCCCAG
CCCTGATCCACCGTGACGCAGCCCGATTCCGCCGCCGAGGCCGATGCTGCGGCCGCACAC
AGAAGCCACAGTACGCCAACGAATGGTTTGGTTATCATCGCCCAGGTTCCTTCTTCGCAA
CGAGACCGCAGCATGACGACGCTCATCGAGGTGATCAACCATGGCCCCATCCGCGAACTG
CGCCTGGCGCGGCCGCCGGTCAACGCACTGGACACCGACCTGTGCCGGCAGTTGATCCAT
GCCATCGAGCTGGCCATGGCCGAAGACGCGCACGGCATCGTGCTGTCGGGCAGCGAGCGC
ATCTTCACCGGCGGCATGGACGTGCCGCACCTGCTCTCGCATGGCGATGACAAGCACAAG
CTGCTGGACACCTGGAACGCCTTCTTTGGCGCCGTACGCACGCTGGCCGAGAGCCGCATC
CCGGTGGTCGCGGCGATCACCGGCCACGCCCCGGCGGGCGGCTGCGTGCTGGCCCTGTGC
TGCGACTACCGGGTGATGGCCCGCAGCGCCGATCCGTCGCGGCCATATGCCATCGGCCTG
AACGAGGTGCAGGTGGGCCTGATCGCGCCGGAGGGCATCCAGCGCCTGCTGCGCCGTGCG
GTGGGCGTGCACCGCGCCGGCGTGCTGCTGACCACCGGTTCGCTGGTACCGGCCGAACAG
GCGGTGCAGATCGGCCTGGTGGATGAGCTGGCAGAGGGGGACCTGGTGGTGGCACGCGCG
ATTGCCTGGCTGCAGGACCTGCTCAGGCAGCCGCGCCAGCCGATGCTGCTGACCCGCGCC
ATCGCCCGCGCCGACCTGCACGTGGCGCTGCAGCCGGACCTGATCCAGCTCGACCGTTTC
GTCGAGGCCTGGTTCGCCCCGGACGCACAGAACGCCCTGCAGGCCCTGGTAGCCCGGCTG
GGCAAATAGCGGTTGCCCCGCCCGGGGTCAGATCCCTTTCGCCGGGCGAAAGGGATCTGA
CCCCTGACCGGTATAATCAGGCCCTCTTTCACTGCTGTGGCCGCCCCCTTGAACGACACG
CCCGAACCCGTCGTCTCCGAGCTGATCGACCTGCTCACGCTGGAGCGGCTGGAGGACAAC
CTGTTCCGCGGGCAGAGCCGCGACATCGGCACCAAGTACGTGTTCGGCGGGCAGGTGCTG
GGCCAGGCGCTGGCCGCGGCACAGGCCACGGTCGACAACGGCCGCCACGTGCACTCGCTG
CACGCCTATTTCCTGCGCGCCGGCAACATCGACCACCCGATCGTCTACGACGTGGACCGT
ACCCGCGACGGCGGCAGCTTCTCGGTGCGCCGGGTCACCGCGATCCAGCACGGCAAGGTG
ATCTTCTTCTGCGCGGCATCGTTCCAGCAGGCCGAGACCGGCGCCGAGCACCAGCACAAG
ATGCCCGAAGTGCCGCAGCCGGAAGACATCGAACCGAACCGGCCGCTGCCGGCCGAAGTG
CTGGAGCGGCTGCCGATCAAGGTGCAGCGCTGGCTGTCGCGCGGCGGCCCGTTCGAATTC
CGCCACGTCTACCCGCGCGACGAACTGAACCCGCCCAAGCGCCCGCCCTACCACCAGGTG
TGGCTGCGCCTGAGCGAGCCGGTCGGCGATGCTCCGGAACTGCACCAGGCCCTGCTGGCC
TATGCCTCGGACTTCCACCTGCTGGGCACGGCGACGTTCCCGCACGGCATCAGCTACTAC
CACCCGCACGTGCAGATGGCCTCGCTCGACCACGCGATCTGGTTCCACCGCCCGTTCCGT
GCCGACGACTGGCTGCTGTACTCGCTGGACAGCCCCAGCGCGCAGGATTCGCGCGGCCTG
GCCCGCGGCCAGTTCTTCACCCGCAATGGTGTGCTGGTGGCCAGCACCGCGCAGGAGGGC
CTGATCCGCGTGGTTCCCGACCAGGCTGCCGCGGCCGCCGTGCCGGCCAAGGAGTAAACC
CATGCGCCAGATCTTCAGCAGCCAGCGCGTGGAAACCGTCGAAGGCGTGGCCGAGCTCCT
GCGCGGGCATGGCATCGACGTCAAGGTGACCAACGGGCGCTCGTACAAGACCCGTCGCCG
CGGCCAGTTCAGCTATACCGACCTCGGCAACGCCAACGCCTACCCGGCGGTATGGATCGT
GCGCGCCGACGACCAGCCGCGTGCACGCGAGATCCTGCGTGAGGCGCGCCTGCTCGACAC
CACCCGCCGCGACCATCCGACCGCCGAGTTCGCCTTCCGCGACACGCCGGAACAGGGCAG
CGGCGGCCGCAGCTGGGCCTGGCGCATCCGCATCGCCCTGCTGGTGGTGATCGCCGGCGT
GGCGCTGGTGATCGGCCTGCGCCATCGCGGTGCCCCGGCCCCGGCAGCACCGGCCCCTGC
CCCGCAGGCCCAGCCGCAGCAGGCGCAACCGGCCCCGCAGGCCGCAGCGGAAGAGGAAGA
AGTCCGGGTCCGCATCCAGCCATCGAAATAACCCACGGGTCGTACCCGCCGCTGGCCGGC
AACTGCAAAAAGGGGACGGAGGGGATTAAGTCGTTTGTGGCACAAACGACTTAATCCCCT
CCGTCCCCTTTTTTGTCAGCACAGAAAGTCGGTCACATTGGGCGCGCGGCTCCGTCATGG
GACACAATCCCAGCAGGAGAGCCGCCGCCATGACGACGTTCGCCGCATCGATCGACCAGA
CCCTGGAACGCGAACTGCCCGCCGCCGCCAGCGGTTGCCAGCACGCCTACGGCCGTATCG
TGCTGGCCTGCCAGAACACGGTCACCGCCATCGCCCTGGCCATCACCCGCGACCGCCAGG
CCAGCGAGGACATCGCCCAGGAGGCCTTCGTGAAGGGCTGGCAGCAGCTGCACCAGCTGC
GCAGCGCGACCAGCTTCCTGCCCTGGCTGCGGCAGATCACCCGCAACCTGGCCCGCGACT
GGCTGCGCGCCCAGCGTGGGCGGCCGCTGACCGGCGAGGCGGCCGAGGTAGCGATGGGCA
TGGCCGCCGACCCGTCGCCGGGCGCGGCTGACCGCCTGCAGCGGGTGGAGGAAGAGATCG
CCGCCGAGGACATCATCTCCACCCTGCCCGCCGACAGCCGCGAAGTGCTGTTGCTGTACT
ACCGCGAGGGACAGCGCTCGCAACAGGTCGCCGACCTGCTCGGGCTCAGCGATGCAGCCG
TGCGCAAGCGCCTGTCGCGTGCACGTGCCCTGGTGCGCGAAGGCCTGCTGCAGCGCTTCG
GTGAATTCGCCCGCAGCAGCGCGCCGAGCGCTGCATTCGCCACCGCCGTGGTGTCGATGG
TGCTGGTGGCCGCGCCCGGCACCGCCAGTGCAGCGGTGCTGCTCGGCACCGGCGTCGGCA
TCGGCGGCAGCAAGCTCGGCCTCGGCGGCGCCAGCGTTGCCGGTGGAACCGCGATGGGCT
CGTTGACCGCCACCCTGGGCCAGCTGCATGTGTTGCCGGCCGAAAGCTGGGGGGCGGTCA
TTGGTGGCGTTGCCGGTGGCGCGATCGGGAGCTATCTCGGCGGGCGCTTCCTGATGTCGT
ACACCGAAACTGCGGCAGAGCGGGCCGATGTGCGCCGCTTCCTCTACCTCAACATCACCA
CCGGCATGTTCTGGTGCCTGGCGATCCTGCTGGCTGTGGTGCTGCAGGCACCGGTCTGGA
CGCAGCTGACGGTGCTGGCGGTCGGGTTGGGCGTGGTCAACTACCAGTGCCTGGTGACGC
TGCAGCGGGTGATGGCGCCGATGATCGCGCGCGATTCGGCGCGGCGCGGGCGAACCGGCA
TCAACTGGAAGTTCGAATCGATGTACGGCCGCACCGCCATCATCGCCATGAACCTGATGG
TCATTGCGCTTGTGGCGTACTCGCTGATGCGCAGCGGCCGCTTGTAACGGACAACGCCGG
CAGTGCCGCCGGCGTTGTCGTCATCACTGCATTGACCCTCAGCGCTGCGGCTTCGGTGCG
CCGCCGTCGCGCGGACCGCCATGGCGCGGGCCACCATGCATCGGGCCCTTGGCCGCATCA
AACTCGGCCTTGCTCAGCTGGCCGTCCTTGTTGGTGTCGGCGGCGGCGAACCAGGCATCA
CGATGCTGCTTCATGCGCAGCTCGCGGTCGGCCTTGTCCAGGTAGCCGTCCTTGTTCAGA
TCAAGCTGGTCGAAGCGCGCGGCCAGGCGCGGATCGGCCTTGGCTTCCTCGCGGCTGATG
CGGCCATCCTTGTTGACGTCCAGCGCGGCCCAGCGCTCACCGCCGTGGCCACGACGGCCA
TGCTGCCAGCGCGGCAGCTCGTCGCGCGAGAGCTTGCCGTCCTTGTTCTTGTCCAGCTCG
TCGAACTTCGCGGCCAGGCGCGGGTTGGCGGCCGCCTCGCTGCGGTCGATCACGCCGTCA
CCATTGGTGTCCAGCTTGGCCGGGCGCGGTGCCGGCGTGGCCGGGGTGTCGGCCGCCAGC
GCGATACCGGATGCGGAGGTGCCGAGCAGCAGGGCCAGCAGCAGGGGGGTACGGATCATG
AGGTCACTCCTGGGGATGGGAACAGCGTCGGGGTGATCACTTCACCCTCGGGGGACAACA
ACGCCCGGGCGCGACGTCGGTTGACGCTACTGCCGATTCCATTCATCCGGCGGACAGTCG
CCGCCACTGCGACAACCTGGGGCTATGCTGTGCCCATGGCGATACATGGCGACAGAGACG
ACGAACTGCGACTTTTCCAGACCGGCGAGCACCCCTGCGGGTACTGGTCGGACCGGGTGG
CACGCGACCTGGTGCTGGACCCGAACGACCGCCGCCTCGGCGCGCTCTATCCACTGGCAC
TGAGCTGGGGCTTCCGCCGCAGCGGCGACCTGGTCTACCGGCCGCATTGCGCGCACTGCC
AGGCCTGCGTGGCGGTGCGCATCCCGGTGGCCCGCTTCGCCCCGGACCGCAGCCAGCGCC
GCTGTGCCACCCGCAATGACGACCTGGAGGTGCGGATCACCGCCGCCACCGCCCGCGATG
ACCTGTTCGCGCTGTACCACCGCTACCTCACCCACCGCCACGCCAACGGCGGCATGGACG
ACCACGGCCCGCACGAGTTCGAGCAGTTCCTGATCGGCAGCTGGTCGCACACCCGCTTCA
TGGAGATGCGCCTGCCCGGCCACGACGGCCAGCCCAGCCAGCTGCTGGGGGTAGCGGTGA
CCGACGTCACCGAGCACGGCCTGTCGGCGGTCTACACCTTCTTCGACCCGGACCACGCCA
CACGCGGGCTGGGCACCTTCGCGATCCTGCAGCAGATCGAGTGGGCACGCCGAGAGGGCC
TGCCGCACGTGTATCTGGGCTACTGGATCCGCGGCCACCAGAAGATGGACTACAAGCGCC
GCTTCCATCCGCTGGAAGCCTACGATGGCCGCCGCTGGCACGATTTCGACAAGGATCTGG
ACGGGCGCTGACAAACCGCTGACACCGGGCCGGGTGCACAATACGGCCCATGAACATGAC
CCGCCGCCATCCCCTGATCCTCGCCCTGGCCCTGCTCTGCGGCGCCACCGCCCCTGCCTT
CGCCACGTCCCCTGCGATGACCGAAAAGCCGTCCGCTGCGCTGCGCCTGGCCACCTACAA
CACCTCGCTGTACTCCGATGACGCCGGTGGCCTGATCAAGGAGCTGGAAGGCGACAGCGA
ACACGCGCGCAAGATCGCCGCAGTGCTGCAGCAGGTGCGCCCGGACCTGGTGCTGCTGAA
CGAATTCGACTTCGACGACGCCCATCGCGCCGCCGACCTGTTCCAGAAGCGCTACCTGGA
GGTCGCCCAGCCCGGTGGCGGCAAGCCGCTGCACTTCGCCTACCGCTATCTGGCACCGGT
CAACACCGGCGTGCCCAGCGGCCTGGACCTGGACAACAACGGCGTGGTCGGTGGCGAAGG
CCGCAGCCGCGGCAACGATGCCTGGGGCTACGGCCTGCACCCGGGCCAGTACGGCATGCT
GGTGCTGTCGCGCTACCCGATCGACGAAGCCAGGGTGCGCAGCTTCCAGCTGCTGAAGTG
GAGCGCGATGCCGGGCGCGATCCGACCGGTCGATCCACGTACCAGCCAGAGCTTCTACAA
CGACCATGTGTGGTCGCAGCTGCGCCTGTCGTCGAAGTCGCATTGGGACGTGCCGGTGAA
GACCCCGGCCGGCGTGGTGCACGCGCTGGTGTCGCACCCGACCCCGCCGGTGTTCGACGG
CCCGGAAAAGCGCAACGCGGCGCGCAACCATGACGAACTGCGCCTGTGGCAGGAATACCT
GTCCAAGGGTGACAAGCCATGGCTGTGCGACGACAAGGGTCAGTGCGGCGGCCTGGCCCA
GGACGCGCGCTTCGTGATCCTCGGCGACCTCAACAACGACCCGGTCGATGGCGATGGCCG
CCATGAGGCGATCGTCGAACTGATCGAGAACGCCCGCGTGCTGCGCTACCCCACCCCGCG
CAGCGTCGGTGGCGAGCAGACCAGCCTGGCCTATGCGGCCAAGGGCATCGAGCGCAAGGG
CGCACCGTTCCATGCCACCGGCGATTTCGGCCCGAAGTCCGGCACGATGCGCCTGGACTA
CGTACTGCCCTCGACCGGTTTCGAGTACGTCGGCAGCGGCATCTTCTGGCCGGCCAATGA
AAGCCCGGAAGCGAAGATCGCCGACGGCAGCGACCACCACCTGGTGTGGGTGGACGTGCG
GTAGAGTCGACGGCCCTGAAAAGGGGACGGAGGGGATTAAGTCGTTTGTGGCACAAACGA
CTTAATCCCCTCCGTCCCTTTTTTGCTTTACGGGCGCAGTTCGACGCCGATGGCGTCGGC
GGCATCTCGCGCGATGGCGCGCGCCTCGTCGATGGTTTCCGCGCGCGCCAGGGTGACACC
GACGCGGCGATGGCCATGCACGCTCGGCTTGCCGAACAGGCGTACGGCAGTATCCGGCAC
CTGCAATGCAGCGGCGACGTTGTTGAAGTACGGCACGCCCTCGCCGTGTGCCAACAGCGC
GCACGACGCCGACGGGCCGCTCTGGCGGATCACCGGGATCGGCAGGCCGAGGATGGCGCG
CGCATGCAGCGCGAACTCGCTCAACTCCTGCGATACCAGCGTCACCAGGCCGGTGTCGTG
CGGGCGCGGCGACACTTCGCTGAACCACACTTCGTCGCCCTTCACGAACAGCTCCACGCC
GAACAGGCCCCAGCCGCCAAGGTCGTCGGTGATCGCACGTGAGATCTCCTCGGCACGTGC
CAGTGCCGCGCTCGACATCGGCTGCGGCTGCCAGCTTTCGCGGTAGTCGCCATCCTTCTG
CAGATGGCCGATCGGCGCACAGAACGAGGTGCCACCGGCATGGCGCACGGTCAGCAGGGT
GATCTCGTAATCGAAATCGATGAAGCCTTCGACGATGCAGCGACCGGCACCGGCGCGGCC
ACCGGTCTGCGCGTAGTCCCAGGCCGGGGCGATGTCTGCCTCGCTGCGCAGGGTGCTCTG
GCCCTTGCCCGAGGACGACATCACCGGCTTGACCACGCACGGCAGGCCGATGGCGGCGAC
GGCAGCACGGTATTCGGCCTCGGTATCGACGAAGCGGTACGGCGAGGTCGGCAGGCCCAG
GGTTTCGGCGGCCAGGCGACGGATGCCTTCGCGATCCATGGTCAGGCGTGCGGCGCGCGC
GGTCGGGATCACCCGCAGGCCCTGCTCCTGTTCCAGCTGGACCAGGGTCTCGGTGTGGAT
GGCCTCGATTTCCGGCACCACCAGGTGCGGCTGCTCCTGGGCGATCAGCGCCCGCAGCGC
CATCGCATCGAGCATGTCGATCACGTGCGAGCGGTGCGCGACCTGCATGGCCGGGGCGTC
GGCATAGCGATCGGCGGCGATCACCTCCACGCCCAGCCGCTGCAGCTCGATGGCCACCTC
CTTGCCGAGTTCGCCCGAGCCCAGCAGCAGCACGCGGGTGGCGGAGGGGGACAACGGCGT
TCCAAGCTTGGCCATGGCGGTTCCAGCAGCGATGTGAAGGCGGGAGGGCATTCTAGCTGG
CCGGGCACCCTGACCATGGCATCCGACGAACGGTAGTGGACAGGTGATATCACTTTGATA
TCTTCAATTTGAACCCTCAAGGACGTACCGCCATGAAAGAGAAGTCGCTGTCTTCCCTCA
ACGGCCTCGGCACGCTGGTCGGCGCCCTGCTCGTCGGCCTCGCCGGCGCCGCCCTGTTCG
TGGTGGGCGTGGCAGCCAAGGCCAGCACCGGCTCGCCCAGCCTGCTGCTGATGCTGCTGG
GCGCCCTGCTGGTGGCGCTGGGCGTGTTCATCCTGGCCGGTCTGTACACCATCCAGCCCA
ACCAGGCGGCGGTCCTTAGCCTGTTCGGCAAGTACGTGGGCACGGTGAAGGACAACGGCC
TGCGCTGGAACAACCCCTTCTTTGCCAAGCGCCGGGTCAGCCAGCGCGTGCGCAACTTCG
AGAGCGGCAAGCTGAAGGTCAACGAGCTGGACGGCAGCCCGATCGAGATCGCCGCGGTGA
TCGTCTGGCAGGTGGTCGACGCCTCCGAGGCCGTCTACAACGTGGACGACTACGAGAGCT
TCGTGCACATCCAGTCCGAATCTGCGCTGCGTGCGATGGCCACCAGCTATCCCTACGACC
AGCACGAAGACGGCCAGCTGGCCCTGCGCAGCCATGCCAGCGAGATCTCCCAGCACCTGA
AGAACGAGCTGGCCGAACGCCTGGCCGACGCCGGCGTGCAGGTGATCGACGCACGCATCA
GCCACCTGGCCTACGCCGCCGAAATCGCCCAGGCGATGCTGCAGCGTCAGCAGGCCAACG
CGGTGATCGCCGCACGCACGCGCATCGTGGCCGGTGCGGTGGGCATGGTTGAAATGGCCC
TGGCCGAACTGCAGAAGAACGGCGTGGTGCAGCTGGATGAAGAACGCAAGGCGCACATGG
TCAGCAACCTGCTGACCGTGCTGTGCTCGGACCGCGGTACCCAGCCGATCGTCAACGCCG
GTTCGCTGTACTGAACCACCCTCGCAACGGGGTGCCCCACCACCCCGCCAGGAGCTTGCA
TGAGTGAGAAGAAAGCCTACCCGCTGCGCATCAATGCCGACGTCCTGGCCGCCGCGCAAC
GCTGGGCTGACGACGAGCTGCGCAGCCTCAACGCACAGATCGAATACGTGCTGCGCGACG
CCCTGCGCAAGGCAGGACGCCTGCCGAAACCCACGCCATCTTCGGGGGACAAGGAATGAG
CAAGCGCTGGAGCTACCAGACGATCGAGGTCAAGACGTCCATGATGGGCCAGCTCAAGGC
CGAGGACATCCAGAGCGAACTGAGCCGCCAGGGCCAACTGGGCTGGGAGCTGGTCAACAT
CATCATCCCCGCACCGATGCGCCCGGCGATGCTGGTATTCAAGAAGGAGGCCTGAGCCAT
GGGTGCCAGCGATCCAAAGCAGTACGAGGTGGCCGAGAGTTCGCCGTTGCGCGTGCTGTG
GATCGTGCTGCCCCTGCTCGCCGCCTTCGTGGCCTGCCTGTATGCGCAGTTGTACAAGGC
ACCGGCCACGGCGCCCTGGATCGAAGTGACGCTGTCGCCGCCCTGGTTCCGGATGGGCGG
CAGTGCCGCCTGGAGCCTGCTGGTGATCGCCGCGCTCGGCATCGGGTTGGGCGCGGCGTT
CTTCCGCCGCCGGGTGGAACTGGCCGACGACGTGCTGGACGTGCGCTCGACGATGTACCG
CCGCCGCGTTCCGGTGGCACAGCTGCGGCTGGACCAGGCCGAGGTGGTCGACCTGCAGCG
TGACCGCCGCTATGGCATTCGTTTCAAGACCAATGGCTATGCGATGCCGGGCTTCTATTC
CGGCCACTTCCGCCTGCAGGGCGGCGGCAAGGGGTTCGCGCTGGTCACCGACCGCACGCG
CGTTCTCGCCCTGCCGGTCAGCGATGGCAGCACGCTGCTGCTCAGCCTGGAGCGGCCGCA
GGTGCTGCTGGACGCACTGCGCAAGGTGGCCGCACCGGCGCCTCGGCGGTAAGCTGCGGC
GATGCAACGACGCGCCCCCCTGCTGATCAATACCGAGGCCATCGAGCTGTGGCCCGCCCA
CCTGCTGCGCGCACGAAGCAACCCGGATGCCCGCCTGCTGTCGCAGGCACAGTGGGTGCT
GCGGCGCAAGCGCGATGGCCGCTACCTGGCGGCGGTAACGACGCATGGCGTGCATTCGCT
GGTGCCACGCCTGCTGCGCGAGGCCGGGGCCGAGGACGCACTGGCGCTGCTCGATGCAGC
GGCGGCACGTCCGTTCGGCGCCGCGCTGCAGGAACAGTGGCTGCCGCTGGCCGGGCTGCA
GCAACGCCTGCAGCAGCTCGGCCTGGATGCACAGCGCTATGCCGACGACAGCGGCCTGCC
ACTGGAGCCCGAACCGTGCCTGCTGCACTTCGCCGGCCGTGACCGCTTCGGCCGCCCGCT
GTGGCTGCGCCGTGGCGCCGCGCAGGGATGGCGGCGGATGCGCCTGCAGGCGGCACGGGA
GGGCATCGCGCTCGACGCAATTTCCGGCTTCCGCAGCCATGCCTACCAGCTGGGCATCTT
CGAGCGGAAGCTGGCACGTGGGTTGAGCGTGACGGAGATCCTGAAGGTCAATGCAGCGCC
GGGGTTCAGCGAACACCACAGCGGCCATGCGCTGGACATCGGCAGACCGGGCGATGCCCC
GGCCGAGGAATCATTTGAAGCCACCGACGCGTTCGCCTGGCTGCAGGTGCATGCCGGCGG
GCATGGCTTCCATCTGAGCTACCCACGCGACAACCCGCACGGCATCGTCTACGAACCCTG
GCACTGGTGCTGGAGGCCGGCCAACGGCTGAGCCCCTCGTGGCGCCCGCACGCGGAATGG
AACGAGAGAGCGAAGCCAAAAGCGGGCCGCTTCGCTCGAAGCCGAGCATGGCTTGGCTCT
ACAGCAGCTGCCGCGCAACGCCCCCATGTAGTGCCGAGCCATGCTCGGCTGTACCCGGAT
TGCCGTCACCGCCTCAACGCATTGATCGCCAGCACCACCCAGCCGGCCATCATGCTGGTG
CCACCGATCGGCGCCATCCGCGTCGGCCACTGCCACAGCGCCCCGCCCACCAGGCTGCCT
GAAAACAACAGCACACCCAGCAGCAGCACGTACAGCGCCAGGTGTGCGATCGCCCCGTGC
GCGCGCGGCCCGAGTGCCACCAGTACCGCACCATGCGCGAACGCGTACAGCGCCGCCATG
TTCAGGTGCTGCTGCGCCAGCGGATCGGCCACGCCATGCGAGGCGTAGGCGGACAGGCCG
ATCGAGGCAGCGGCCAGCAGCGCCCCCAGGCAGGCGAGCAGGGACGGCTTACGTGCACGA
CGTTCGAGATTGAACATGGGGGCTCCTTGCGCAGCGCCCCTTGCCGGGCGCCGGATCAAA
AAAAACGCGCCGCAATGAGCGGCGCGTTTTCGTGTCCAACACTACATGGCTCAGCCGAGG
CTTACTTGACGGCCCAGTAGATGTCGTAGGTCGCTTCCGGGGTGAACGACTTGTCGATGC
CGTCCTTCCAGGTTTCGTACGGGCGGTCGATGACTTCGTTGCCCGAAGTCACGGCCCAGG
CACGCAGGCCGTTGCGGGCCACGTCCAGACCCGCCATGTGGCCGGTGTAGGCCGCATGCG
CCGAACGGTGCGGAGCAACGTGCACGTACTTGACCGGAGCGCCGCCGTCGATCTTGACGG
TCAGCTCGTCGGCAGCAGCACCTTCAGCACCCTTCTTCTTCACCGGCTGGGCGATGTCGA
AGGCGTACTTCTCCTGGCCGAAGTCGGTGGTGATGATGCGGAACGGGCCGGCGGCTTCAA
GGCCATTGGCCTCCATCACGCGCTTGATCCACTCCTGGTTGTCCTTGATGGACTTGGTGA
TGGTGTCCTGACCGCGGTCCACGTTGCCGGCGTTGACCACCAGCAGGTTCTCGGCCGGCA
CTTCAACGATGGCCAGGTCGGTCAGCGGGGCTTCCGGCGTGCGGTAGTCCACGTTCGGCA
CGGTTGCGAGCATGTTGGCGATGCGCGACAGGCCCAGCTTGATGTCGTCGCCGATCTGGC
GGCTGACATACAGGCCGGCGTAACGGCCGAACAGGTCGAAGCCGTACTTCACCGAGTAGT
CCTGGGTGATCTTGACGTTGCGACCGCCCTTGCCGGTCGGCTCCAGGTTGAAGGTGGTGA
CCTTGTCGTGACCCTTGGTGGCGTCTTCGATGGCGATCACAACACGCTTGTTCTCTTCGG
CTTCGGTGATCTTCCAGGAACCGGTGCCCAGGTCCTTGGAGGTGAAGTCGAGAGTGGCAC
CGGTACCGGAGGCCGGGCCGGACAGCTTCAGTTCAACGGCGGGATCGCGCAGTACCAGCG
GGTTCCAGTCCTTGAAGCGGCGCAGGCTGCTGACCGTGTCGTACACGATCGTCATCTTGC
GGTTGGTCTCGATGCTTTCGGTGATGTGACGCTCGCCCGGCAGACATACGCCAATGATGA
CGAACAGGCCAGCCACGATCCCCAAGGCGATCAGGAACTCGATAATACGGGTCATTCAGA
GAGTCTCCGGGGCCGATCCCACGGCCGGGTTGATTGAAGCGAAGCGCCAATCCTAGCAGG
CTTCGCGGGCATTGTTTATCGGGATTGGCGCACCGGTTTCCCTGCCGGCTGCGTATTTGT
ATGGACAAAGAATTCGAAGGGTAACGCATACCGCTACCCGGCAAGTAGGGGGCAACCTTG
GCAGGAACCCGTAACTACGACCCAAGTCTTTGTACTTGAACGATTTTCTTCAGACCAGCT
GGAGTTCGAACGCCTTCAGTACGGCACGCGTACGGTCGCGCACGCCCAGCTTGGACAGGA
TGTTGGACACGTGGTTCTTGATGGTGCCTTCGGCCACGCCCAGCGAATTGGCGATCTCCT
TGTTGGAGAAGCCGCTGGCCATCAGCCGCAGGATCTCGGTCTCGCGGTCGGTCAGCGGGT
CCGGGCGGTCCAGGCTGACGAACTCGTTGCGCATGTGCTCCAGGCCGGACAGCAGGCGCT
GGGTCACCGCCGGCTGCACCAGCGAACCGCCGTCGGCCACGGTACGGATGGCACCGACCA
GCTGCGCCAGGGTGACATCCTTGAGCAGGTAGCCCTTGGCACCGGCCTTGAGCCCGGCCA
GCACCAGCTGGTCATCGTCGAACGTGGTGAGGATGATGGTCGGCGGCAGCTGTTCCTGCC
GCGACAGCACCTGCAGTGCCTCCAGACCGGACATCACCGGCATGCGCATGTCCATCAGCA
CCACGTCGGGGCGCACCTGCGGTATCAGCTCGACCGCCTGCCGGCCGTCGCCGGCCTCGG
CCACCACCTCGATGCCGTCGTCGAGCGCCAGCAGGGAGCGGATTCCCTGCCGCACCAGGG
TTTGGTCGTCGACCAGGCAGACGCGAATCATCAACGCACTCCTTCAGGAACCTTGGTAAG
GGCCGCCACCAGCACCGTTGCCGGCACCGTCGCCCGCAGCCGGAAGCCTTCTCCGGGACG
GGTTTCGATCTGCAGCTGGCCACCACATTGTTGCAGGCGCTCGCGCATGCCGCGCAAGCC
ATTGCCTACATTGACCATATCCGCGCCGACGCCGTCGTCGCGGGCCTCCACCACCACCCG
GTCGGGGGCTTCACGGTACACCTTGATCCACAGGTGGCGGGCGCCGGCGTGGCGCACCGC
GTTGGTAATGATCTCCTGGGTACAGCGCAGCAGCACGTGGGCCCGCTGCGGGTCTTCCAC
GTTCAACGGATCCTCGATCTCCAGCTGGATGTCCAGCGAGGGCACGTTCTCGGTCAGCGG
GCGCAGCGCCGCGGCCAGATCGATCGCGCCGGTCTCGCGCAGCTGGCTGACCACCTCGCG
CACATTGCCCAGCAGCAGCTTGGCCAGCGCGTGCGAGCGCTTCACGTGGTCCAGCGCCTG
GCCCTCGGCCAGGTGGCCGGCGACCTCCAGGTTCAGGGTCAGCGCAGTCAGCTGGTGGCC
CAGCAGGTCGTGCAGCTCGCGCGAAATGCGGGTGCGCTCGTTGACCCGCGCGCTCTCGGC
CAGCAGGGCGCGGGTGGCACGCAGCTCCGAATTGAGCCGGCGCTGCTCGTCGCGGGCCTC
GGTCTGCTGCCGTGCAACCAGGCTGGTCACGAAGATGAACATGGAGAAGCCGCCGTACAG
CAGCGACTGCATCACCGCTTCGAACAGCGGGAAGCGCAGCAGCAGGTAATAGACCGGCGC
CACCGCCAGCTGGCTGACCAGCAGCCACAGCACCCCCAGCCGTACCGACAGCATCCACGG
AATGACCCCGGCGGCCACCATCATCAGGATGCTGCCCAGGCCCGAACCGCTGAGGAAACT
GACCCCCAGCGCCGAGACCGTCAGCAACAGCAGCAGGCCGCGGTCCAGCCAGCTGGTGTG
GCTGTCGCTGCGCAGGATGCGGGTCAACCAGTAGTAGGCCGTGCCGAAGGACAGGTAGGC
GACGAACAACAGGATCGCCCAGCCGCCCATGTCACCGCGGCTGTGCAGGTTCTCGAACTG
CGAGTACGCCAGGGGCAGGCCGACCATGACCCAGGTGAACAGGCCGGCCAGGCGGAGGAC
GCGGGTATGGCTGAGGACTCCCAACATGCCAGCACTCTACGGGCCGCGCCTGCGCACCGC
ACCCCACGGAAGTCATGCCTGCCCGGTCGCCTGTTCATGCCGCAGCCCACCCCGGGCATG
CAATAATCGTGCGCAGGGTCCCTTGATGGACCAACCGCGTTACCCCACGGAGTCACAATG
TCGATTGTCATCCGCGACGTGCGCGAGCACGAGCTCGATTCCGTCCTGGCTTTGAACAAC
AACGCTGGCCTGGCCATCCTTCCCCTGGATGCGGCCCGCCTGCGCCTGTTCTATGAAACC
GCTGAGTATTTCCGCGTCGCCGAGCGCGACGGCAACCTGGCCGGCTTCCTGATCGGCTTC
GGCAGCGACAGCCAGCACGACAGCAGCAATTTCGCCTGGTTCAAGCAGCAGCTGGACACC
CCGTTCTTCTATATCGACCGTATCGTGGTCGCCAGCCGCCGTCGTGGCGGTGGCGTCGGG
CGTGCGTTCTACGCCGACGCGCAGAGCTTCGCCGAGCTGCGCTACCCGCAGATGACCTGC
GAAGTCTTCCTCGACCATGGCGCCGATGCCGCCCTGCTCTTCCACGGCAGCTTCGGCTTC
CGCGAACTGGGCCAGAACACCATGCCGCAGGTCGATGTGCGCGCCAGCATGCTGGCCAAG
GAACTGTGCAGCTACCCGTGGGTCCAGGAGACCTACGGCGACAAGCTGCCGGATGTGGCA
TGGACACGCGCCCGGCAGCTGCCGGCGCAGGCACAGCGGCCGACGGGGACCTGAGCGTGG
CGGTGAATTTCGATTACGAACAGGCCGGTGAACTGAAGATCGGCCAGGTGGGCATCGCCA
ACCTGCGCATCCGTACCCTTGATGTCGAACGTCTCGTGCAGGAAATGCGCGAGCGCGTGA
CCCGCGCCCCGAAGCTGTTCGGCCGCGCCGCGGTGATCCTCGACTTCGGCGGCCTGAGCC
AGGTGCCGGACGTGGCCACCGCGCAGGCGCTGGTCGACGGCCTGCGCAGCGCCGGGGTGC
TGCCGGTGGCGCTGGCCTACGGCACCAGCGCGGTCGACCTGCTCTCCCAGCAGCTCGGCC
TGCCGCTGCTGGCCAAGTTCCGCGCGCAGTACGAGCGTGCCGAGGGCGAACCGGCCCCGC
CGCCGCCCGCACCGGAACCGCGCCGGGCAGCCCGTGCCGAACCGAAGCCAGCCCCAGCGA
CGCCGATGGCCAAGGTGGCCGACGCCGCTGCACCGCAGCCGGGCCGCATGCAGCTGGGCA
ACGTGCGTTCGGGCCAGCAGCTGTACGCGGAAAACTGCGACCTGACCGTGATGGCCACTG
TCGGCGCCGGCGCCGAGGTCATCGCCGATGGCAGCATCCATATCTACGGCACCCTGCGCG
GCCGCGCGCTGGCAGGGGCCCAGGGCAACACCGCGGCACGCATCTTCTGCCGTGATTTCC
ATGCGGAACTGGTGGCCATTGCCGGCCACTACAAGGTACTGGACGATGTTCCGGACAACC
TGCGCGGCAAGGCCGTCCAGGTGTGGCTGGAACAGGACCAGATCAAGATCGCTGCGCTGG
ACTGACGCAGCACCAAACTCATGCAGAACCAGGAGAAGTCCTTTGGCTGAAATCATCGTA
GTCACCTCCGGCAAGGGCGGCGTCGGCAAGACCACTTCCAGCGCGAGCCTGGCCTGCGGC
CTGGCGCGGCGCGGCAAGAAGGTGGCGGTGATCGACTTCGACGTCGGCCTGCGCAACCTC
GACCTGATCATGGGCTGCGAACGCCGCGTGGTGTACGACTTCGTCAACGTCGTGCACGGC
GAAGCCACCCTCAAGCAGGCCCTGATCAAGGACAAGCGCTTCGACAACCTGTACGTGCTG
GCGGCCTCGCAGACCCGCGACAAGGACGCACTGACCCAGGAAGGCGTGGGCAAGGTCCTG
AAGGACCTGGCCGCCGACGGCTTCGACTACATCATCTGCGACTCCCCGGCCGGCATCGAG
AAGGGCGCCTTCCTGGCGATGTACTTCGCCGACCGCGCGGTGGTGGTGGTGAACCCGGAA
GTGTCGTCGGTGCGCGACTCCGACCGCATCATCGGCCTGCTCGATTCGAAGACCCACAAG
GCCGAATCCGGCCAGGACGTGCCGGCCTTCCTGCTGCTGACCCGCTACACCCCGCTGCGC
GTGGAAAGCGGCGAGATGCTGAGCATCGCCGACGTCGAGGAAGTCCTCGGCCTGAAGGCG
ATCGGCGTGATTCCGGAATCGGGCGACGTGCTCAACGCCTCCAACAAGGGCGAGCCGGTC
ATCCTGGATGTCGAATCCGCTGCCGGCCAGGCCTATGAAGACGCCGTCGCGCGCATCCTC
GGCGAAGAACGCCCGATGCGCTTCACCAACGTCGAGAAGAAGGGCTTCTTCAGCAAGCTG
TTCGGAGGGTAAGCATGGGCCTGTTTGATTTCCTCAAAGCGAAGAAGACCACCGCCGAAA
CCGCCAAGAACCGCCTGCAGATCATCATCGCGCAGGAACGCAGCCACCGTGGTGGCCCGG
ACTACCTGCCGCTGCTGCAGCGCGAGCTGCTGGAAGTGATCAAGAAGTACGTGAACATCG
ACGTCGATGCGGTGAAGGTCGACCTGGTGAAGGATGGCCAGCACGATGTGCTGGACATCT
CCGTGGCGCTGCCGGAAGGCCCGGACAAACCCTGATCCCCTGCCCCGCCCGTGCCTGCAT
GGGCGGGGCTGCCTGACCCGCATGACCGATACGACAACCGCCGTGGACATCACCTGCGTG
GGCGACATCGCCTTCGCCGATGCGCAGTGCCTGCTCGCCGCGCATGGCCTGCGGCTGCAC
CACGTGGCCGCCGGCGAGCCGATTCCCGGCAGCTACTGGGGCGAGCCCGAGGCGGGCATC
ATCGCCAGCAACGTCTACGTGCGCGATGACACGCCCGTGCACTCGATGCTGCATGAGGCC
TGCCACCTGATCGTACTGCCGCCGGAGCGGCGGGCGCAGGTGCATACCGATGCCACCGAC
TCGGTGGCCGAGGAAGACGCGACCTGCTACCTGCAGATCGTGCTGGCCGGGCAGCTGCCC
GGCGTCGGCAGCCAGCGGCTGATGGCCGACATGGATGCCTGGGGGTATACGTATCGGCTG
GGATCTACCCAGGCGTGGTTCGAGCAGGACGCCGAAGACGCGAAGGCATGGTTGATCGAA
CGCGGGTTGCCGGTGGCGTGATTCACCGGGAACCGGGGTCAGATCCCTTTTGCGTCGCAA
AAGGGATCTGACCCCATCACCCCGTCGCCGTATCAGCCCTGCCCGGCCAGTGCGCGCAGG
GTGATGCCGACGATGTAGGCCAGGTAGGTGCCGGTGGCATAGCCCATCGTGCCCAGCAGC
ACGCCCACCGGCGCCAGGGCCGGATGGAACGCGGCCGCCACCACCGGCGCCGAGGCCGGG
CCACCGATGTTCGACTGCGAACCGACGGCGAAATAGAAGAACGGCACCTTCAGCAGCTTG
CCCAGGCACCACAGCAGCACGATGTGCACGGCAATCCAGATCAGGCCAAGCAGGAACAGC
CACGGGCGATCCAGCAGCGCCAGCAGATCCATCTGCATGCCGATGCAGGCGATCAGGAAG
TACAGCAGCAACGAACCCAGCCGCGATGCACCCGCCCCTTCCAGGTTGCGTGCGCGGGTG
AAACTCAGGCTCAGGCCCAGCGTGGTCGACAGCACCACCACCCACACGAACGGCGCGTCC
AGGCTGAACTGCGACGCCCAGCTGACGTTGGCCTTGAACCAGGCCGCCAGCGGCGCACCG
ATCGCATGCGACAGGCCGACGCCGCCGAAGGCCACCGCCACGATCAGCATCAGGTCGGTC
AGGCTGGGAATGCGTTCGTGCTCGGCCTGGAAGCGCGCGATGCGCTCCTTCAGTTCATCG
ATGGCCGAGGTATCAGCGCCACTGCGTGCATCGATCTTCGCTGCACGTCCTGCCAGGAAG
ATCAGCGCGGCCATCCACACGTAACCGACGCCGACATCGACCACCGCGAACTGGCCAAAG
GTGGTCGCGTTGACGTCGAACACTTCGCGCATCGCCAGCATGTTGGCACCACCACCGATC
CAGCTGCCGGCCAGTGCCGCCATGCCGGCCCAGGTATCGCCGGCCACGGTGTCGGGATGG
ATCGCGCGCATCACCAGGAACGCCACCACCGCACCGAGCATGATGCTGGCCGAGGCGCCC
AGGTACATCAGTACCAGCTTCGGGCCGAGCCGCAGGATGCCCTTGATATCCACTGCCAGG
GTCAGCAGGATCAGCGCCGCCGGCAACAGGATGTCGCGCGCGATCGGGTTGTAGAGCTTG
GTGTTCTGGCCGTCGATCAGGCCGACGGTGTTGTAGATGCCGGGAATCAGGTAGCACAGC
AGCAGCGCTGGCACGAACGTATAGAAGCGCTTCCACAGCCCCTGCTCGCGCGAGGCGGTC
CAGAACACGGCGCCAAGAGTGGCGGCGATCAAACCGAAGACGACGATGTCGTTCTGGATC
AGGGCAGTCGAAGGCATGCAGGCGCTCTGGTAGAGCCGGCCGCTGGCCGGCTGCTGGTGG
CGGCAGATCAGGAAGGTGTGCCGACCAACGGTCGGCACCCACCGGTAAAGCAGATGGTGA
AACAGAAGCGCCGCCCCGGAGGGCGGCGCCGCAACCATCAGTTGCCGATGTGCTGCTTCA
GCCAGGCATTGACGGTGTCATGCCACAGGATGCTGTTGTTCGGCTTCAGCACCCAGTGGT
TTTCATCCGGGAAGTACAGGAACTTCGATTCGATGCCCTGGCGCTGGGCAGCGGTGAACG
CGGCCAGGCCCTGCTCGACCGGGATGCGGAAGTCCTGCTGGCCGTGGATGACCAGGATCG
GCTTCTTCCAGTCCGCCACGTGGTTGACCGGGTTGAACTTCTCGTAGTTCGCCGCCTTCT
GGTACGGCGTACCGCCCTGCTCCCACTCGGTGAACCACAGTTCTTCGGTGGCGTAGCCCA
TCATGCGCTGGTCGAACACGCCGTCATGGTTGACCAGGCACTTGAACGGGCTGTTCCAGT
TGCCGGCAATCCAGTTGACCATGAAGCCGCCGTAGCTGGCGCCCAGCGCACAGGCCTTGT
CACCATTGAGGAAGGAATACTTCTTCAGCGCCGCATCCCAGCCCTTCTGCAGGTCTTCCA
GCGGGCGGTCGCCCCAGTGCTGGCTGATCGCATCGGTGAACGCCTGGCCGTAGCCGGTGG
AGCCGTGGAAGTCGATCATCACCACCGCATAGCCCTGGCCCGCGTAGGTCTGCGGATTCC
AGCGGTAGCTCCAGCCATTGCCGAAGCTGCCCTGCGGGCCGCCGTGGATCAGGAACGCGA
CCGGGTACGACTTGCCTTCCTGGTAGTTGTGCGGCTTGACCACGTAGCCATGCACGGTGT
CGTTGTTCCAGCCCTTGAACTCGAACTGTTCGTAGTCGCCGAAGCTGACATCCTTGAGCA
CCTCACCAGCGGCCGGGGTCAGCGCGCGCAGCTCGCCGATGGCTTCGCCCGCGGCCGGCA
GCAAGCCAACCAACACCTGGTCGTTGCTCTTCAGGCTGTTGCGGGTGATCGCCACGCTGT
TGCCGGCCACATCCACCGAGGTCACGCTGCCGTCGCCGATCAGCTTGGTGGCCTTGCCGC
TGGCCACGTCGATCTGGAACAGCGGGTGTTCGCCGAGGTCATCGGCCGTGGTGTAGATGC
TGGCGCCGTCGGCGGACAGGGTGATGCCCCCAGCCGAACGATCCCACTGCGGGGCGATCT
CTCGGGTCTTGCCACTGGCCAGGTCCATCGCCATCAGGCCGAAGCGGTCAGCCTCGAAGC
CCGGGCGCTTCATCGCGCGGTAGAACAGGGTCTTGCCGTCGGCACTGAACACCGGGCCGG
CATCCCAGGCCGGGTTGGAGGCGGTCAGGTTGACCGGCGCCTGCTTGCCCGCCGCGTCGA
AGCGGTACAGGTCGAAGTTGGTCGACCACGGCTCCTGCTTGCCGGCCACGCGGATGCTGG
CGACCACGCTGGCGCCATCCGGCGACCACGCGAAATCATCATTGCCGCCGAACGGCTTGG
ACGGGGCATCACCGTCGATGGTGGCGCTCAGCGCGGAAGCGCCCTTGACCGGACCGGCCT
TGGCTGCCGGCAGCGGCGCGACGAACAGGGTGTTGCGGCGGCCGTCGTTCCAGGTATCCC
AGTGGCGCACGAACAGCGAATCGAAGACCTTTCCACTGGCCTTGGCGCCGGCGACGTCCT
TGAGCTTCTTCTCGGTGCAGGCCAGGTCCGAGGCACAGGCCTGGAACACGCCGGCGCTGA
ACAGCACGCGGTCGTCCTGCGGCGACACGTGGTAGCTGTCCACGTCGACCGGGAAGTCGG
TCAGCTGGCGCGGGGCGCCGCCGCTGAGCGGCTGCGCGTACAACTGCTGGCTGCCGCTCC
TGGCGCTGAGGAAATACACGGTCTGGCCATCGGCCGACAGCGAAGCGGAATTGACGTTCC
AGCCGGCCGGGGTGATCTGCTTCGGCGGTGCTGCGTCGCGGGTACGCAGGTTGCGCGCGT
ACAGCGCGGTGGAGGCCTTCAGGTTGGCATCCACGCTGCGCTTGGCGAACACCACGGTGC
CGCCGTCAGCGGTCAGTACCGGCGCTGAGACGCGGTCCATGGCCACCATGTCGCGGACTT
CCAGGCCACGGGCAGCGGCGACGCTGGGCAGGGCGGCCAGCAGGCTCAGTGGCAGCAGGG
CATGACGCAGTTTCATCGGGGTCTCCGCAGGACGGCAAAAAACCGATGGTAGGCCCGTGC
GGCCGGGGCTGCCAAGGCCATCGGTCATGGCTGCCGGTGGGGCGCGGCCCCGCCGCCAGA
AAAAGCAAACCGCGCCGTGGCGCGGTTTGTGGGGACACCGGGGTCGGATCCGATTCCGAC
GGAATCGGCTCTGACCCCAGACGCTGTCAACCCGGGGTCAGAGCCCTTCCCTGCGGGAAG
GGATCCGACCCCAACCCTTACGCCATGGCGCGCTTGCCGGTGCGGTAGATCAGCCAGCCG
ACCAGGAACAGCACGGCCAGGCCGATCCACTGTGCGCCCGGCAGGTGGAACGGCACGGCC
AGCACGTCGGCGCGACTGCTCACCACGATCGGAATCGCGATGGCGATGCCCATCAGTGCC
TCACCGGTGATCAGGCCGGCGGCGAACAGCACGCCCGGCTTGTGCACGCGGTCGCGACCT
TCTTCGTCATCGGCACGCACCTTGTGGAAGCGCTCGACGAGGTAGGCGATCAGGCCGCCG
AGGAAGATCGGCACCATCAGTTCCAGCGGCAGGTAGATGCCGATGGCGGCGGCCAGCACC
GGCACGCGGAAGCGGGCGTTGCGCGACTTCAGCCAGCTGTCGAAGGCGATGATGGCGGCA
CCGACCACGGCACCGATGCCGATGAAGGTCCACGGCAGTTCACCACCGAACAGGCCCTTG
GCCACCGAGGCCATCAGGTTGGCCTGCGGCGCGGCCAGCGCGTTCGGGTGCAGCTCCGAC
TTCACGCCGATGCCGTAGGCGGTGGCCAGCAGGTTCAGCACCGGGGCCATGATCAGCGCG
CACGAGAACGCACCGATGCCCAGCATCAGCTGCTGCTTCCACGGGGTGGCACCGACGATG
TAACCGGCCTTGAGGTCCTGCAGGTTGTCACCGCCGACCGCTGCAGCACAGCACACCACC
GCGCCGATCATGATCGCGGCCACCGCGCCCAGCGGCGCGCCGAAGGCGCCGACCGGCTGC
AGGCCATCCTTGCCCAGCAGCACCACCAGCACGGCCGAAGCGAACAGGATGGTGGAGATG
GTGATGCCCGAAACCGGGTTGTTGGACGAGCCGATCAGGCCAGCCAGGTAGGCCGAGACC
GAAACGAACAGGAAGCCGGCGACGATCATGATGAGGGTCATCGGGATGGACACGTGCCAC
TGGCCGACGATGGCCTGGTACAGGGCCAGCAGCGGCAGCACGAACACCACCAGGGCGACC
AGCATCCACTTCATCGGCAGGTCGCGCTCGGTGTGCGCCAGCACCGGGCCACCGCTCTTG
CGGGCGGCGGCAAAGCCGCTCTTGACGCCGTTGAGCAGCGACTTGCGCAGCGAGATCAGG
GTCCAGATGCCACCGATCAGCATCGCACCGACGCCCAGGTAGCGCATCTTCGCGCCCCAG
ATGGCGAACGCGGCCTCGGTGGACGAGGCAGCGGCAACCGACGCGGCCAGCGCCGGGTCG
GTGTTCATGAAGAACGCCTGGTAGATCGGGATGGCAATGTGCCAGGTCAGGATCGAGCCG
GACACCACCACGATGCCGACGTTGAGGCCGACGATGTAGCCCACGCCCAGCAGTGCCGGC
GACAGGTTGGTGCCGATGAAGGCGGTGACCTTGGAACTGCCGACGTAGGCCGAGGTGGCC
CAGGCATCGGGAATCAGGCGCATGCCGCTTTCCGCGGCCAGCTTGACGAAGGCACCGATC
ACCGCCGACAGGCCGAGGATCTTCAGGCCCGGGCCAGGGTTCTCACCGGCCTTGAGCACT
TCGGCCGCAGCCTTGCCTTCCGGGAACGGCAGCGGGTCTTCGACAATCATCGAACGGCGC
AGCGGCACCGAGAACAGCACGCCCAACAGGCCACCGAGGCCGGCGATGCCCAGCACCCAC
CAGTACTTGAAGTCCGGCCAGTAGCCCATGATCACCAGCGCCGGGATGGTGAAGATCACA
CCGGCGGCGATCGACGAACCGGCCGAGGCGCCGGTCTGCACGATGTTGTTCTCGAGGATG
GAGCCACCGCCCAGCAGGCGCAGCACGCCCATTGAAATCACCGCGGCGGGAATGGCGGTG
GCGATGGTCAGGCCTGCGAACAGACCGAGGTAGGCGTTTGCGGCCGACAGCACCACCGCC
AGCACGATGGCCAGGGCCACTGCGCGGAAGGTGAGCTGCTTGGGCGCAGCGTCGTGGTTC
ATGGGAGCCCCTGCTGGCAAAAAATCCCCTGCACGCTAGCGTTCAGGAGGCGGCAAGTCC
AGTGCGGTTCGGGAGGGTTGCGGCCAGGTCGGCAGTGAGATAGTCGTTTCTGGCCAAACT
CGGCCAACGCATCAAGCGCGTGAGGCACATCCCGGAGGGCTGCCGGGCCTCGCGGTCTCT
TTGTCCTGCAGGGGCCAGGCCAACCAGTACTGCAGCATTCCAGCCATCATCGTTTGAAGT
GCCTCAACGCCCCGTGCATCGTGTTCATGATCTGAACCGATGACGCTGAGCCGCCCGATG
AACAACCCACTGCGGATCCGCCCGATCAAATCACCGGTCGTAGCTGTCGTGACCCTGACC
TGCCTGATGCCGCTTTGCGATTACGCATCTGCCTGGAGCCGCATTGGCGCAGTCGAGATC
ACCGACCACGCCGGCAAACCTTGTTTCGGACTACCCAAGAAGGAGCGCAAGCGTATCGGT
AAAACTCCAGAGGTGTTTGGTGTGGAGGTGCATGACGCAATTACTCCACCGCTGCGGCGG
CAATGGTCTTTCTACTTTGCCCATCCCGCATCAATCCCACTTCCCCCCGGAGCCTGCGTG
GTCTACGGAGAAGTGCCAGCCAACGCCATTACAAGGCAGACGGCGATGCCGCTGCAGCCC
GGACGCCTGTACGACGTATCGCTGTCGGCCACCAGGACCGGCGCCACGCAACACCACAGC
GCCCGATTCTGCTTGAAGGCCAACCCCGACGGGAGCCTGCGAGCGATTCAGGTCCACTAC
GACGAGGCGCTGGGCTGGAGCCCCTCGGTTTGCCTGCCCTGAGCCGACGCGCGCGCTCGT
CGGAACAGCTCAGCACGCGCTGGAAAGACGCAATTGTTATGTTATATCCTGCCACGCCGA
CCGAACTTCGTACGTGGCCCCTTCCCCCACTACCCGCCTGGCCTCCATCGACCAGCTGCG
CGGCACCGTGATGCTGTTGATGCTGCTGGACCACGTGCGCGAGACCTTCTTCCTGCAGCA
CCAGGTGAGCGACCCGATGGACGCAGCGACGGTCTCCCCTGCGCTGTTCGCCTGCCGTCT
GTTGGCCCACCTGTGCGCCCCCGTGTTCGTGCTGCTGACCGGGCTGTCGGCCTGGCTGTA
CGGCCAGCGCCAGGCGGATCCGCGCGGGGCCACAGCTGCGTTCCTGCTCAAGCGCGGGCT
GTTCCTGGTGGTGCTGGAACTGACCCTGGTGAATTTCGCCTGGACCTTCCAGCTGCCGCC
GGAAACGCTGTACCTGCAGGTGATCTGGGCCATCGGGCTGAGCATGATCGCGCTGGCCGG
GCTGCTTTGGCTGCCGCGCCCGGCCCTGCTGGTGCTGGCAATCGCGGTGGTGGCCGGGCA
CAACCTGTTCGACGGCTTACGGGTGCAAGGCAATGGCCTGCTGGCGCTATTGTGGAAAGT
GCTGCACCAGCGCGACTGGATCGAGGCCGGCGCGCTGCGCCTGCGCACCTCCTACCCGAT
ACTGCCGTGGATCGGGGTGATTGCGCTGGGTTATCTGATGGGGCCCTGGTTCGGCCGCGC
GCGCGCGCCGGAGCAGCGCCAGCGCTGGCTGCTGTGGGCAGGCGTCGGCGCGCTGGCCCT
GTTCGCGCTGCTGCGGTTCGCCAACCAGTATGGGGATGCTCCCTGGTCGTACCAGACCAC
TACGCTGCGCACGTGGTTGAGCATCTTCAACGTCACCAAGTACCCGCCGTCATTGCAGTT
CCTGTTGCTGACCCTGGGCGTGGGGCTGTTGCTGCTGCGGCTGTACGAATGGCCGCCGCT
GGCGCGGGCACTGCAGCCGCTGGCCGATATCGGCGCTGCGCCGATGTTCTTCTACCTGCT
GCACCTGTACGTACTGAAGGGGCTGTACCTGGCCGCGTTGGCGGCCTGGGGGCCGACCCA
TGGCGAACTGTATGCCCTGGATTCGGTCAGCGGCCTGCTGCTGGTGGCCTGTGCGCTGGC
GGTGGTGCTGTACCCGCCGACGCGGGCCTTCGCGCGGTTCAAAGCGCGAAGGCGCGATCT
GCCTTGGTTGCGATACCTGTGAGCGGTGGCCGCCGGGGGAGCGCCATCCCTGCATGGCGT
GGATCCACCGGCGGCTGCCTGCCCAGGCCCAGAGGCCTATAATCGCGCCCTTTCCGCTGT
CCCCGCCGTCGATGACCGTTGCCGCCTCTGCTTCCGACGACTTCCTGGGCCACCCCAAGG
GCGTCTACGTCTGCTTCTTCACTGAAATGTGGGAGCGCTTCTCCTTCTACGGCATGAAGG
CGCTGTTGCTGCTGTACCTGACCAAATACCACCTGTTCGGCGACAAGGCCGGCCTGGACC
TGCTCGGTGCCTACGGTGGCCTGGTGTACTGCATCCCGGTGTTCGGCGGCATGCTGGCCG
ACCGCTGGCTGGGCATGCGCCGGGCAGTGCTGTTCGGCGGCATCCTGCTGGTACTCGGCC
ACCTCGGCATGGCCTTCGAGGGCCACGCCGCGTACCGGGTGAACGGCGAAGTGGTGCGCG
ACACCTCGGCGCTGGCGGTGACCTACCTGTCGCTGGCGCTGATCATCATGGGCGTCGGCT
TCCTGAAGCCGAACATCTCCACCATTGTCGGCAAGCTGTACGCCAAGGACGACCCGCGTC
GCGACTCGGGCTTTTCGCTGTTCTACGCCGGCATCAACCTCGGCGCGCTGTTCTCGTCCC
TGGTGTGTGGCTTCCTCGGTGAGGCCTACGGCTGGAAGTACGGTTTCGGTGCGGCCGGCA
TCGGCATGCTGGCCGGCCTGGCGATGTTCCTGTGGGGCCAGAAGTACCTGCAGGGCCATG
CCGAACCGCCGCAACCGGCGGCGCTGAAGCAGAAGGTGCTGGGCCTGCCACGCGAATGGC
TCATCTATCTGTGCGCGGTGCTCGGCGTGCTGCCGGTGGCATGGCTGATGTGGGCCGCCG
GCAACGGCGCGTTCGCGCTGGGCGGTGAAATCAGCCTGGCGCTGATGCTGATGCTGGTGG
TGCTGGGCGGCGTGCTGGTCTGGTTCGCCTGGTTCACCGGCACGAAATGCACGCCGGTGC
AGCGCCAGCAGATGATCGCGCTGATGGTGCTGATCTTCATGGCGCTGGTGTTCTTCACGA
TGTACGAGCAGTCCTACGGCTCGTGGGTGACCTTCACCGACCGCCTGCTGACCAAGGACA
TCGTGCCCTCGCTGGTGATCACCGGCGGCACGCCGCTGCCGTGGTCGATCCTCTCGCTGC
TGCTGGCACCGCTCGGCTTCGTGGTCAGCGCGCGCCTGTCGGAACGGCGCCCGGGCTCGG
CCGCGCCGCGCACGTTCTTCGCCGCCATCGTCGTACTGATGCTGGTGCTGCTGGTGCGCG
ACTGCCTGGTGATTCCGCAGACCGCCGGCTCGCTGACCTACCTCGGCGGCCTGTTCCTGG
TGCTGCTCGCTCCGGCCTTCGCCGCGCTGTGGACGTGGATGGACCGCCGCGGCTGGGAAC
CGGGCAAGCCGGTGAAGTCGGCCTGGGGCCTGGTGATCGGCGCGCTGTCGTTCGTGCCGC
TGGCGCTGGCCGCACAGCAGGTGGGCGCCACCGGCGAGATGGCCAGCGTGTGGTGGCTGG
TGCTGGCCTACTTCCTGCTGGCCAGCGGCGAGATGTGCCTCTCGCCGGTCGGCCTGTCGG
CGGTGACCCAGCTGGCCGTGCCGCGGGTGATGAGCCTGATGATGGGCACTTGGTTCCTGG
CCACCGCATTCTCGGAAACGCTGGCCGCGCTGTTCGGCAAGCTGGCCGCGATCGAGGTGC
CGGAAGGCGAATCGCTGGACATGGTGGCTGCCGCCGGTGCCTACGCGCACCTGTTCTGGC
TGCTGATGTGGATCGGCCTGGGTTGCGCGTTGGTGGCCTTCATCGCCGCGCCGCTGCTGA
AGAAGATGATGCACGGGGTGAAGTAAGTCCCGCGTGCCGAAGACCAGGGCGGCGGAAAAT
TCATCCGCCGCCCTGTCAGCTCAGGGCGCCTTGTCCTTGCCGGCCACGGGCGCGGTCGTC
GCGGTCTTGCCCCCCAGGCTGCGCGCCAGGAACGCCAGCAGCTTGTCGTAGTACTCGCTG
CGATGCGCCTCGGTGTAGAAGCCGTGGCCTTCGGTCTTGTAGTACAGGCTTTCCACCGGT
GTGCCGGTGCGCTTGAGCGCCGCTTCCATGCGCTCGGTATGCTGGATCGGCGCACGCTTG
TCTTCGCCACCGGCGGCGAGGAACACCGGTACCTTGATCCGTTCGGCCAGGTTCACCGGC
GACACCGCGCCCAGCTTGGCCGGATCACCCAGCCATTCGCGCAGGTAGGTCACGCCTGAG
CCGCGGTCCTGGATATCGCCACGGGTGTACATCATCGGCAGGTCGTAGACCCCCACATAG
CCGGCCGCGCACTGATACAGCCCGGGTTCGCGGGCGGCCCCCATCATCGCCGAGTAGGCC
CCGTAGCTGGCGCCATAGATGCAGATGCGACGAGCATCGGCGATGCCTTCGCTGATTGCC
CAGCGGGTGGCATCGGTGACATCGTCCTGCATCGCCGCGCCCCACTGCTGCGCACCGGCC
TGGGTGTGGGCCCGGCCGTAATTGCCCGACCCACGGAAGTTGACCTGCAGCACGGCATAC
CCGGCGGCGGCCAGCATCTGGGTTTCGCGGTCGTACTGGCCGGAATCGAAGATGTCGAAC
GGACCGCCATGCGGCATCACCACCATCGGCAGGTTGCGGCCGTTGCTGCCGGCCGGCAGG
GTCAGGAAGCCATGCAACGGCAGCCCGTCCCGCGCCTTCAGTGCAATCGGCTTCACGCTG
GCACTGCGGTCCACGTCAATCCAGTCGCTGCGGCTGATCAGGTGGTCAGCCTTGCGCGCC
ACCGTGTCGTAGACGTAGAAATCGCCCGGGTTCGAGCCCGACCAGGTTTCCACCAGCACG
ACACGGCCATCGCGGGTGCTGGAGGTGATGTAGACCGGCCCTCCGAAGGCGGCTTCCAGG
CTGCGGTACAGGCGCGCCTCCGGCGACTTCTCGTCGAAGAACCGGGTACGCGGCGTATCG
CCCAGATAGAGCGCGCCCACCGGCACGTGGGTGCCGGGCCGATGGATGATGCGATACGGA
TTGACCACCTCGTCGCGCAGCAGCGTGGCACGCTCGCCGGTCTGCGGGTTCCAGCTGACG
ATCGCGTCCGGGCCCTGGGTCTGCTCGACGTTGAGGTAGGCCAGGCTGTCATCGGCCGAG
AAGCCGAGGGCGGTTTCGATGCGCTTGCTGACGGCCTCGTCGTTGATCAGCTTCCAGCTG
TCGCCACTGCGTTCGCGGAAGTACAGCTTGTTGATGTTGTCGCTGCCCGAGCCATGCACG
AAGCGCACTTCGCCGGCGCCGTCGGTGGTGAACTCGCCGCGCCGTACCGGCGAGGACGCC
ACCCGCGAGCGACGCCCCGTAGTCACATCCATGCGATCTACGCGGGTGTACGGATCCTCG
GCCAGCGGCCATACGGTCACCAGCACGTTGCGCTCGTCGCCCGGCAGGTCGTCGGCCAGG
AAGGCGGCCACTGCTTCGACCTTCTTCGGCTGGATGCGGGTCCCCGGGCCCTTGCTTTCG
ACGCGATAGCCGACCAGCAGCTCGCCACGGTTGCCGTTGGCGTCGATGGCATAGAGTTCG
CCGGTGGGATTGGGTTGGTCGAGCGAGCCCCACTTCTGGGCCAGGCCGATCAACAGGCGC
TCGTTGCTGACCCAATCGAATTCCTGCGCGTGGTTGCGGCTGGGCGGCCAGAAACTGCCG
ACCACCTCCTTGTCCTTCAGGCGCAGGATCGCGATCGCGGTGCTGTCCTCCCTCGGCACC
GTTGCCGCTACGTACTCGCCCCCCGGCGAGATCTTGATGTCGGTGAAGGTCTCCCGCCGC
AGGTACTGCGTCAGATCCACCGCCCCCGCGCTGCCTGCGGCAACGCCCCCGATGACGGCC
AGTGCGGCCGCCAGAATCGTCCTGTGCATCCTTCCCCTGCTCCTGTGGACACCTTGTCCT
GGTCTCCGATTCTAGGCAGGGCAATGGGTTTCCCGCCAGAGCCGGAAAAGACGACGGCAC
CGTTGCCGGTGCCGTCGTTGCCACTACCTTGGAGAGAGAGTCAGGACGTGGGTTCGGGGG
GCGTGCGCCGGGTCAGTGGACCCCGCGCACCGCCAACATGAGGGCCAGGATGCTGAGGAT
CACGGCGATGGTGCCGTCGAGCACGCGCCAGGTGCTGGGCTTGGTGAACAGCGGCGCCAG
CAGGCGTGCGCCAAGGCCCTGCGCGGTCAGCCACAGGCAGCTGGCCGTGACCACGCCCGC
AGCGAAGGCCATGCGGGCATTGCCGAAGTTCTCGGCGATGGAGCCGATCACCATCATGTC
CAGCCAGAAGTGCGGGTTGATCAGCGAGAAGCCGACCGCGGCCATCAGCACCGCGCGACG
GCTGCCGTCGTCGCTGTCGGCCTCGCCCATGCCACCGCCGCCGGCGATCGCACGGCGTGC
CGACTTCATCGCATACCAGGCCAGGAACGCGACACCGGTCCACAGCACGGCGGTGGTCAG
CCACGGCAGCGCTGAAGTGAGCGTGCGCAGGCCGGCCACGCTGGCAAAGATGAAGATGGC
ATCGATGGCCGCGCAGGTGGCGACCACCGGCACGATGTGCTTGCGCAGGATGCCCTGGCG
CAGAATGAAGGCGCTCTGGGCCCCGACCACGGCGAACAGGCCGATGCCGGTGGCTGCACC
AGAGAACCAGGCACCGAGGCCGGTGCTGGCGGAGATGACCGAGAACATGGGATTCACTGC
CTTGTATTGCTTGGGGGACGGTGCCTCGCGAAGGCGGACAGCACCGGAACGGGCGCCATT
GTCGCGCCGCAACATGGAAAAGACGAGCTAAACTTCCTAAACCAACATTAGCGGAGCTTA
ATTCGATGCGCATCGATCACGCCCAGCTGCGCGCCCTGGCCGCGGTGATCCGCGAAGGCA
GCTTCGACCGCGCCGCGCAATCGCTGAATGTCACGCCCTCGGCCATCTCGCAGCGGGTCA
AGGCACTGGAGGACCGGATCGGCCGCCTGCTGGTCAAGCGTGGCACCCCGGCCACCGCCA
CTGCCGAGGGCCAGTTGCTGGTGCAGCTGGCCGAGCAGACCGCCCTGCTGGAACACGATG
CGCTGCACCGCATGGGCCTGGCCGACGAGGACCTGCCCCAGGCCAGCATCCCGGTGGCAG
TGAACCACGACAGCCTGGAAACCTGGTTTCCGCAGGCCGCGGCGCAGTTCGCGCAGGGCA
CCGGGACCACCCTGGACCTGCGCGTGGAGGACCAGGACCACACCGTCGAACTGCTGCGAC
AGGGCACGGTGCTGGGTGCGGTGACCACGCTGGACGAGCCGGTGCAGGGCTGCCAGATCC
ACGCGCTGGGCAGCATCCGCTATGCAGCGACCTGTACTCCTGAATTCCGCGAACGCCACT
TCGCCAAGGGAGTGACCGCGCAGGCACTGGCGCAGGCACCGGTACTGGTGTTCAACCGCA
AGGACGACATGCAGTCGCGCTTCGCCCGGCGCATGGCCGGCGATGACCTGCCCAGCACCG
CACCGACCTGGTGGATCCCCTCCACCCGCGCCTTTGTGCAGGCCAACCTGGGCGGCATGG
GCTGGACGATGAACCCATTGCCGCTGGTCAAGCGGCACCTGGATGCCGGGCGACTGGTCT
ACGTACGCCAGCGCGCGTGGGAAGACGTGCCGCTGTACTGGCAGCACTGGAAGGGCGACG
TGCAGACCATGGCCCTGCTGACCCGCGCCGTGCTGGATGCATCCTCGGCATTGATCCGGC
GCAAGCGCTGACGCACAGCGCAAAAAGGGGACGGAGGGGATTAAGTCGCTTAAGGCCAAT
ACGACATCCAAGGCAAATACGGCTTAATCCCCTCCGTCCCCTTTTTCGGGGCTCCATCGG
ATCTCCATCAAGCCTACACACCGGGTCCATGCGCGATGCGGATACTGGCGGGCCGACCAT
TACAAGGATGTCCGGCATGCCCGTGTACCTGCGCGATGCCCGCCCCGAGGATGCCGCTGC
CTGCATCGATCTGCGTGGGCGCACCCGCGAGAACGCCTTCAGCGCCGAGCAGCTGGCCCA
GCTGGGCATCACTGTGGACAGCTGGGCGGCCGGCATCGCCCAGGGCGATTCGATCGGCCG
CGTCGCCTGGGAGGGCGAGCGCATGGCCGGCTACTGCTTCGCCGACCGCGACAGCGGCGA
GGTGCTGGTGCTGGCCCTGCTGCCGGACTACGAGGGCCGCGGCATCGGCCGCCAGCTGCT
GCAGGAAGTGGTCAGCCTGACCCGCGATGCCGGCCACCGGCGGCTGTTCCTGGCCTGCTC
GGCCGACCCGCGTTCGCGCTCGCACGGCTTCTACCGCCGCCTGGGCTGGCGCCCGACCGG
CGGGGTCGATGAGGCTGGCGACGAGATCCTTGAGCTGGTCTGATCCCACCGTCGCCGGGC
ATCGTCTGCCGCCCATGTGGCAGCGCCGCGAAACGTCGGATGCTGCGTTGCATCAAAAAA
GGACCGGATCCGGTTAGAATCATCGGTGGATGATGCAAGGCGTTGTTTCTTCACGCCCTT
TCCCTGCCCCACGCGCATCCTGACCCCTTCCCCTCCGCCAACGATCCCGCCCCCATGAAG
AAATTTGGCAAGGCTCTTCTCGCCCTGCTCGTGCTGCTGTTGCTGGCCGCCGCGCTGTTC
CTGTACTGGCCGCTGACCCAGCGCTCGGTGCCTGCCGCCAGCAACGACAAGCCCGTCGAT
GTTGTGCTGGTCGGCGCCGGCATCATGAGCATCACCCTGGCCACCTACCTGCAGGAGCTG
CAGCCGGACTGGAACATCCAGGTCTACGAACGCCTCGACGGCGTCGCCGGTGAAAGCTCC
GATGGCTGGAACAACGCCGGCACCGGCCACTCGGCGTTCGCCGAACTGAACTACACCCCG
GAACTGCCCGACGGCAGCATCGAGACCAAGCGCGCGGTCGGCATCGCCGAATCGTTCGAG
GTCTCGCGCCAGTTCTGGTCGCACCAGGTGAAGGAGGGCCGGCTGAGCCAGCCCAGCGAC
TTCATCAACCCGACCCCGCACATGAGCTTCGTCTGGGGCGATGACAACATCGCCTACCTG
CACAAGCGCCAGCAGGCCCTGGTCAAGAATCCGCTGTTCTACGGCATGCAGTACTCCGAG
GATCCGGCCCAGATCAAGCAGTGGGCCCCGCTGCTGATGGAAGGCCGTGACCCGAAGCAG
AAGGTTGCCGCAACCTGGATGCCGCTGGGCACCGACGTCAACTTCGGCGTGATCACCCGC
CAGCTGACCGCCGGCCTGCAGCGCAGCCCGAACTTCAGCCTGCACCTGAACCATGAAGTG
AGCGCGCTGCGGCAGAACGCCGACAAGAGCTGGAACGTGACGGTGAAGGACCTCAAGGCC
GGCACCGAATCCACCACCCACGCCCGCTTCGTGTTCATCGGTGCCGGTGGCGCCGCACTG
AAGCTGCTGCAGATGTCGGGCATTCCGGAATCGAAGGACTACGCCGGCTTCCCGGTCGGC
GGCCAGTTCCTCGCCTTCCAGGGCCAGGACGTGACCTCGCGCCATGGGGTGAAGGCCTAC
GGCATGGCCGAGACCGGCTCGCCGCCGATGTCGGTGCCGCACCTGGATGCGCGCAAGCTG
GACGGCAAGCCGGTGGTCCTGTTCGGGCCGTTCGCGCTGTACAGCACCAAGTTCCTCAAG
CACGGCTCGTGGTGGGACCTGTATTCCTCGGTCACCCACAACAACGTTGGCCCGATGCTG
GAAGTGGGCAAGGACAACCTGGACCTGGTGCAGTACCTGATGGGACAGGCGCGCCTGAAC
GATGCCGACCGCCAGGCCGAACTGGTCAAGTACTTCCCCAATGCCAAGCCGGGTGACTGG
AAGCTGGTCACCGCCGGCCAGCGCGTGCAGATCATCAAGCGCGATCCGCTGAAGGGCCCG
GTGCTGCAGTTCGGTACCGAGATCGTGACCGACAAGGACCACACCCTCGCCGCCCTGCTC
GGCGCGTCGCCGGGCGCGTCGACCTCGCCGCCGATCATGCTTGACCTGATGGCCAAGGCC
TTCCCGGAGCAGATGAAGGCCGGCTGGGAAACCCGCCTGCGCGAGATCGTGCCGTCGTAC
GGGCGCAAGCTCAACGACAGCGCCGCGCTGGTCAACGAGATCCGCACGCTGACCAGCCAG
ACCCTGCAGCTGCCCTACCTGGAGGTGCCGGTGGACGCGAACGCGGCATCGCCCGCTCCG
GCGGCGGTTCCGGCGCCGGCCAAGGAAAAGCGCAACGCCAACGAGGAACTGCAGGCGCTG
TAAGCCCGCAGGTTCCTTTCGATGCAGACGGACGGCCACCTTCGGGTGGCCGTTTGCGTT
TGTGCAGGTTACGCCTGTAGAGCCGAGCCCATGCTCGGCTCCGGCAAAAAGCAGCCGAGC
ATGGCTCGGCTCTACAGAAAGCGATGCCCCGTGCCGGGAACCCTGCGCACAATGACGCGA
ATTGTAATGTTGTTAAGAATTATTTACATTTGCGTCCTGCGCAGTGACCGCGCCTCGCCC
CAGACGGACCTGACCGTGCCCGAAGCCGCCGCCCCGGGTGCTGGACGACTGTTGCCGCCC
CTCCCCGCCTCCACGCTTCGAGCCCACCATGTGCCTGACCTTCGATAACCGCCTGCCCCG
CCGCGCGCTGCTGCCGGCTGCCCTGCTTTCGTCTTTGACCCTGCTGGCCGCGCCCAGCGC
GTTCGCCGCCACTGATGGCGCTGCCGACGCCAAGACCCTGGACCGGGTGAGCGTGCGTGC
CGAACAGTCGGCGCCGCCGGCCAGTACCACGCGCCTGCCGATTACCCTGCAGGAAACCCC
GCAGTCGGCCACCGCGATCAGCCTGCAGCGCCTGCAGGACGAATCGCTGTTCAGCATCAA
CGATGTGATGCGCAACGTGACCGGCGTCAGCGTGTCCTTCTATGACACGCAACGCCCGCT
GTACTACGCGCGCGGCTTCGCCATCACCGACTTCCAGGTCGACGGCATTCCCACCTACAG
CGGCTCGACCAACCAGGAGTACGACACCGCTTTCTACGACCGCATCGAAGTGATCCGCGG
TGCCAACGGCCTGCTCAGCGGCGCCGGCGTGCCGTCGGCCACGGTCAACCTGCTGCGCAA
GCGCCCCGGCAAGGAATTCGACGCGTCGTTCGCGGTCAGCGCCGGTAGCTGGGACTACCG
CCGCATGGAAGCCGACGTAACCGCGCCGCTGACCGCCGACGGCCGCTTCCGCAGCCGCGT
GGTCGCCGCCTACACCGATCGTGGCCTGTATTACGACCGCTACAAGGAAAACAAGATGGC
CGGCATGGCGGTGCTGGAAGGCGATGTCACCGACAGCACCACGGTTACCGTCGGCTACCA
GACCCAGGACAACAACCCGACCGGTTCGACCTGGGGCACCGTGGCGTTCTTCGACAACCA
GGGCAACTTCGCCCATCTGGCGCGCTCGACCAACCTGTCGCCGAAGTGGAGCTACTGGAA
GCGCGAAAGCAATACCGCCTTCGCCAACCTGGAACAGCGTTTCGGCGACCACTGGCTGCT
GAAGATCAACACCGCCTACACCCGCGGCAACGTGCAGAACGTGCGCCTGTACGGCACCGG
CAACCCGGACCCGGTGACCGGCGCGGGCATCTACCTGCGCGCGGCCGCCGGTGATTCGAA
GGACACCCGCCGCAATGTCGATGCCTACCTGACCGGCAGCTTCCCGCTGTTCGGCCGCGA
CCACGACCTCACCGTCGGCGCGCAGTGGTCGGACCTGGAAGGCACCACCAATACCGTGGC
GCTGAACTTCCCGGGCGACTGGGCGACCTGCGGGCGTGAGCGCTGCTACTACATCCCCAA
CGTGTTCAACTGGAACGGCGACATCTCCGAAGTGACCTACACCCGCACCGGCGCACGCCG
CGTGGCCAAGACCACGCAGAGCGGCGTCTACCTGGCCACCCGCCTGCGCCTGGCCGAGCC
GCTGTCGCTGATTGCCGGTGCGCGCCTGAGCCGCTGGGAAACGCTCAGCCGCTCGTACAA
CGCTGCCGGCGCCTATACCGGCACCAGCGGTGCATACAAGGTGAGCGATGAGGTCACTCC
GTACGTGGGCCTGGTCTACGAGATCACCCCGAACGTGTCGGCCTATGCCAGCTACACCGA
GATCTTCAATCCGCAGAACTACAAGGACCGCAACGAGAACCTGCTGGCACCGGTGCAGGG
CTCGAATCTGGAAGCGGGCATCAAGACGCAGTGGTTCGATGGCCGCCTGACCGCCAATGC
GGCGGTGTTCGAGGCCAAGCAGGACAACTACGCGGTGCGTGACATGAGCGTGCCGGAAGG
TACGCTGAGCGACGGCAGCTCGGCCTATATCGGCATCAACGGCACCAAGGCGCGCGGTTG
GGAGATGGACGTCAACGGCGAGATCCTGCCGGGCTGGACGGTCAATGCCGGCTACACCCG
CGTCAAGGTGACCCGCGCCGCCACCGACCTGCTGTACGCCAATCCGCCCAAGGACCTGCT
GCAGCTCAACACCCAGCTGCAGCTGCGTGGCGCACTGGAGCGACTTAGCATCGGCGGTGG
CCTGCAGTGGCAGAGCCGGGTGCAGGGCTACAACATCGCCTACCCGCTCGGTGGCACGGT
GACGGTGAACCAGCCGGCGTATTCGCTGGTGCAGTTCAACGCCAACTACCGCATCAGCGA
CAACTGGACCGCGACGCTGAGCGTGCGCAACGCGCTGGACAAGACCTACTGGGCCAACCT
GGACTACAACAACTTCGGCGAGCCGCGCTTCGTGTCGGCCAGCCTGCGCTGGAAGTTCTG
AGCAAACGACGGGTGCAAGGTGGGTGCCGACCGTTGGTCGGCACGCCCTCCGCCACGACC
ACGGTCGTGGGCTACCTGAATGGGCCCGTCTCCGTGCGGGCCTTTCCTTTTGCTGCACTG
CAGGTTGCACCCTACGCCGTAATTATGCCGTAATTATTCCAACACCCGTCGGAAGCCGGT
CAATGAACCCGAGCTGGGATACGTTGGAACGCAGTCGCCAGGCCCGCTTGGAACGTGCCG
CGCCGTGGGCCCGGGGACGCGAGGTCGCCGCCGGCGACGTAGGCGAGCTGCTGCATGCAC
TGCTGGAGCCCGGCGACAAGGTCTGCCTGGAGGGCAACAACCAGAAGCAGGCCGATTTCC
TCGCCCAGGCCCTGGCCGATCTTGATCCGGCCCGCGTGCACGACCTGCACATGGTGCAGT
CGGTGCTGTCGCTGCCCTCGCATCTGGATGTATTCGAGCGTGGTATCGCTTCGAAACTGG
ACTTCTCGTTCTCCGGCCCGCAGTCGGTGCGCCTGGCCAACCTGGTGGCTGAAGGGCGCA
TCCAGATCGGTGCCATCCACACCTACCTGGAACTGTTCGGCCGCTACTTCATCGACCTGA
CCCCGCGCGTGGCCCTGGTCGCCGCGCAGGCCGCAGACCGGCACGGCAACCTGTACACCG
GCCCGAACACCGAAGACACGCCGGTGATCGTCGAAGCCACTGCCTTCGGTGGCGGCATCG
TCATCGCCCAGGTCAACGAGATCGTCGACGCCCTCCCCCGCGTCGACATTCCCGCTGACT
GGGTCAACTTCGTGGTGCAGGCACCGAAGCCGAACCACATCGAACCGCTGTTCACCCGCG
ACCCGGCGCAGATCTCCGAGATCCAGGTGTTGATGGCGATGATGGCGATCAAGGGCATCT
ACGCCGAGTACGGCGTGAACCGCCTCAACCATGGCATCGGCTTCGATACGGCGGCCATCG
AACTGCTGCTCCCCACCTACGCCGAATCGCTCGACCTGAAGGGAAAGATCTGCCAGCACT
GGGCGTTGAACCCCCACCCGGCACTGATTCCGGCGATCGAATCGGGCTTCGTCAGATCGG
TGCATTCGTTCGGTTCGGAACTGGGCATGGAGAAATACATCGCCGCGCGAGGTGATGTGT
TCTTCACCGGCGCCGATGGCTCGATGCGTTCCAACCGCGCGTTCTCGCAGACCGCCGGCC
TGTATGCCTGTGACATGTTCATCGGCTCCACCCTGCAGATCGACCTGCAGGGCAACAGTT
CCACTGCCACCCGTGACCGCATCGCCGGCTTCGGCGGTGCACCGAACATGGGCTCGGACG
CACGCGGCCGCCGCCATGCCAGCGAGGCCTGGATCAAGGCCGGGCAACAGGCTGCGCACC
CGGGCGAAATGCCACGCGGGCGCAAGCTGGTGGTGCAGATGGTGGAAACCTTCCGCGAGC
ACATGGCACCGGCCTTCGTCGAACGGCTCGATGCCTGGGAACTGGCCGAGCGCGCGCAGA
TGCCGCTGCCGCCGGTGATGATCTATGGCGACGACGTCAGCCATGTGCTGACCGAAGAAG
GCATCGCCAACCTGCTTTTGTGCCGCACCCCTGAGGAACGCGAACAGGCGATCCGCGGCG
TGGCCGGCTATACCGCCGTGGGCCTGGGCCGCGACCGCGCGATGGTGGAAAACCTGCGCG
ACCGCGGCGTGATCCGCCGTCCCGATGACCTTGGCATCTCCGTGCGCGATGCCAGCCGTG
ACCTGCTGGCGGCGCGTTCGGTGAAGGACCTGGTGCGCTGGTCCGGCGGTCTGTACGACC
CGCCCAAGCGCTTCCGCAACTGGTAAGGGGCTGAGCATGGAAACCCTCGACTATCGATTC
GAAGGACACACTGCGGTGCAGTTCCCGCGCGAAGCGGTGCTGGTCGGCGTGCTGGCCTCG
GGCAACCTGGAAATCCTGCTGGAACCCGCTGCGCTGGAAGGCGCGATGACGGTGCGCATC
ATCACCGCCGCGAAGGGCTTCGGCAGCGTGTGGCAAGCGGTGATCAACGACTTCGCACAG
CGTCATCCGCTACGCGATGTACGCATCTCGATCAACGATGCCGGTGCCACCCCGGCGGTG
GTCAGCCTGCGCCTGGACCAAGCCGTGGAAACCCTGCGTGCTGGAGATCCACGATGAACC
GGACGCAGCGCTACAGCTACTACGAAGCCGATGCGCGCGAGCGTATCGCCAGCCTGGTCG
ATGCCGGTTCCTTCAGGGAATTCCTCGGCCCGGCGCGGCGGATGATGAGCCCGCACCTGG
CACAGCTCGACCAGCCCGCGGCGTTCGACGACGGCATCGTTGTCGGCGAAGCCACGCTGC
GTGGCCGACGCGTGCTGCTGGCCGCGCAGCAGGGTGAATTCATGGGCGGCGGCGTGGGCG
AAGTGCACGGTGCCAAACTGACCGGGCTGCTGCGCCGCGCAGCCGAAACACATCCCGAAG
GCGTGCTTCTGCTGCTGGACACCGGTGGTGTGCGCCTGCACGAAGCCAATGCAGGGCTCA
TCGCCATTTCCGAGATCATGCGCGCCACCCTGGACGCGCGTGCAGCGGGTGTGCCGGTGA
TCGCGCTGATCGGCAGCGGCAACGGCGCCTTCGGCGGCATGGGCATCGTCGCCCGCTGCT
GCAGCACGGTCATCATGTCCGAAGAGGGGCGCCTGTCGCTGTCCGGCCCGGAAGTGATCG
AAACCGTGCGCGGCGTGGAAGAGTTCGATTCCCGCGATCGCGCGCTGGTCTGGCGCGTAA
CGGGAGGCAAGCACCGCTACCTGATCGACCAGGCACAGGTGCTGGTGCCCGATGCCATCG
AGGCCTTCGCGCAGGCGGCCAGCAACGCGCTGCAGCCTGATACCAGTAGCACCGATCCGG
ATACTGCACTGGCTGCGCTGCAGGAACGCCATGCGGCATTGAAGGCGCGCGTGCAGGCCT
GGGGCGATTGCCGCGATGGCCTGGAGATCTGGGCCCGCCAAGGCATCGCAGCCCCCGAGC
GACTACCGCTGCTCGACACCGATGAGTTCCTCATCGCCACCGCCGACCGGAGCCTGCCAT
GAGCATGCCGTTGCAGAACCTGCTCGATGCCCTGTTCCCGCATGGGCATGCCATTGCGGT
GAACGATTCGGTGCTGACCGGCAGCGCCACCACCGAGGATGGCGAGGTGGCCGTGATCGG
TACCGCCGACAAGCTTGAAGTCGGCGTGGACCACGCACTGGCACTGGCCGAAACCGTGCT
TGCCAGCACCGGCGCACATCCACAGCGACCGATCGTGATGCTGGTGGATACCGCCGGACA
GCGCCTGGCGCGGCGCGACGAACTGTTGGGCATCAATGGTTACTTTGCGCATCTCGCGCA
GACGCTCGATCTGGCACGCCGCCGTGGTGCGCGCCTGATCACCCTGGTCTACGGCGAATC
GGTCAGTGGTGGCTTCCTGTCATTCGGCCTGATGGCCGACCACATCCACGCCCTGCCCGA
CGCACAGGTGCGGGTGATGGACCTGCGCGCGATGGCACGGGTTACCAAGCAACCGCTGGA
GAAGCTGCAGGCGCTCAGCCAGAGCTCGCCGGTATTCGCGCCGGGCGTGGCCAACTACGT
GGCGATGGGTGCGGTGGACTCGTTGTGGGAAGGCGATCTTTCCCAGCACCTGCTGCAGGC
CCTGCGCACACCCGCCGAAGGCGACCGACGTGCCGCACGCGGCGCACAGCGCGGCGGTCG
CGCCCTGGCGGCAGCGGTTTCGACTGCGGTGGCCCACGGCGATGCCTGAGCGGCCCGCCC
GCCACACGCTGGCCTGGCTGTCGGCCGATGCCGACTGGCGGGCTGACGTGACTGGACACG
AACCGCGCCTGGCAGCATGGTTCGCACAGGGCCTGCCAGCCATGGTGGCACGCAGTGCGG
CGGGTGATCCCGACCCGCGGCTTCGCCTGGGGGTGCCGCTGCCGCCAGGCGAAGGCAAGC
AACGGCTGGCGCTGCGCGTGGCCCTGCAGGACATCCAGCACCTGCAGCCTCCCCCTGCCC
TGGATCAGATTCTCGCCGGCGGCGTTCCGGCTGATTGGCAGGCGGCACTGCAGGCAATGC
TGCGGCTTGCACCGGCCCGCGTGTTCGGCGCCTTCGCCTGGCAGCACCTCAGCGGTCTGC
CCTATGTGCACGCACGCTCGGACATCGACCTGCTGTGGCAGGTGGGCGACGCGCGCCAGG
CCGACCTGCTGGTCGAGCGCCTGCAGCACTGGGAAAGCGCCTTCGGGCATCGGGTCGATG
GCGAACTGTGCCTGGTGGATGGTGGCGCGGTGAACTGGCGCGAATACGCCGGGCGCAGCC
GCGAGGTACTGGTCAAGCGCCTCGATGGTGCCGCACTGGAACTACGTGATGCGTTGTTCG
CCTCCACCGGGGTGAGCGCGTGAACGCCCTCGTGCAACCGGCGGTCAGGCCAGCTGCCGT
GGACAGCGCGCGTCTGGGGCGCCTCGCCATCGCCAGCCTGCACGCCGAACTGGCCCTTGC
ACCCAAGCCAGGGTTGGTCACCCCCTTCGACAGCGGCAGCCACCACGACATGGACGCCGG
CACGTTCCTGCGCAGCCTGTTCACGCTGCGCCACTACTTCATCGCCGTGGCCTGCCTCGG
TGCAGCCGAGGCGGACTTCAATGCCTTGCGCCGGTGTGGCATCTCCGCCGAAATCGCGAT
GCTGCGCGCGACCGCCGGCATCAACACTCATCGCGGCGCGGTCTTCAGCCTTGGCCTGCT
GGTCGCGGCTTCCGCTGCCTGTCGGGGCCGCGCGGGCGGTGCCATCGCAGCCGAGCAGGT
CTGCCAGGAAGTGCGCCGCTGGGCTGCCGAGCTCGCCGGCGCACCACTTGATGCGAACAG
CCCTGGCCAGCGCGCGCGCGCACGGCACGGCGTGCAGGGTGTGCGCGAACAAGCGGCCGC
CGGCTACCCGCTGTTGCGCGAGGTGGCACTGCCTACACTGCGCCACGCGCTGGCCAGCGA
CCTGCCACGCGAGGCCGCGATGTGCCAGACCCTGGTGCAGCTGATCGCGTGCGTGGATGA
CCTCAACCTGCTGCACCGTGGCGGCGCCAACGGCCTGCGCTGGGCCCAGCAACAGGCGCG
AGGCTTCCTCGATGCCGGTGGCGCCTTCGTACCCGGCTGGCAGGCACGCCTGCACAGCAT
CGGTGATGGATTCGTCGCACGCCGGCTGAGCCCCGGCGGCAGTGCCGACCTGCTGGCCTG
TGCCTGGTTCCTGCTGCAGCAGGAGGTCGCATGAGCCTTGCCCTGCTCTGCCCCGGCCAA
GGCGTCCAGCACGCGGAGATGTTCGAACGCGTGCGCGATCTTCCGGCCGCGCGCCACATC
CTTGATCTGGCCAGCACGGTGCTCGGCCGCGATGTATTTTCCGCCGCTGGGGCCGAAGAC
CGCTTCGACAATGCGCAGGCGCAACCGCTGCTGTGCGCGGCCAGCCTGGCGCAGTGGCAA
GGACTGCGCGACTGCGTGCCAGCGCCGACGCTGATCGCTGGCTACAGCATCGGCGAGCTC
GCCGCGCACGCCATTGCCGGCAGCTTCGATGCGGCCACCTGCCTTGCCCTTGCGGCGCAG
CGCGCGCGATTGATGGACAGCGCCAGCCCCGCCGATGCAGGCCTGCAGGCGGTGCTTGGC
CTGGAACGCCATGTACTGCAGCCGCTGTGCGATCTGCACGGTGCGCACGTGGCCATCGCC
AACGGGCAGGACCATTTCATCGTGGGCGGCACGCACGCCTCGTTGCAGCGGCTGGCCGAT
GCAGCGCGGGCGCAGGGCGCGGACATCCGTCTGCTGCCGGTGCGCGTGCCCGCACACACA
CCATTGCTGGCGGCGGCGGTCGCACCGTTCGCTGCCGCACTCGATGCATCGCCACTGCAG
GCCCCACGCCTGCCGCTGCTGGCCGGCATCGATGCGCGACCGGTGCGGGACCGCGCAACG
GCAGTCAACACGCTTTCGTTGCAACTGGCGCAGACCATCGAATGGGCGCAGGTGATGCGC
CAGGCCTTCGAGCGCGGCGCGCGGGTATTCCTGCAGTTGGGCCCGGGCAACGCGCTGGCG
CGCATGGTCGCGCCGGCCTATCCGTGCTGCGAGGTGCGCGCGGTGGAAGAGTTCCAGAGC
CTCGAAGGCGCGGCGGCATGGGTCCGCAGCGCGCTGGAACGGCTGCAGTAACGGGTTCGA
GCAGTACGTATCACGCAACACGCCGTACGTCGCCTTACCCCGGGATGGCGGGTCTCCATC
CGCGCTGTACGTGAGTCACGTGTCTGGGAGGGCGCATGAGTCCACAAATCGCAACGATCA
TCGGTCTGGTGATCATGTTCATCGTCGCCACCGCGATGCCAATCAACATGGGTGCCGTCG
CTTTCGCGCTGGCCTTCATCATCGGCGGGCTGTGGGTCGACATGGGCGGCAAGGAGGTCC
TGGCCGGCTTTCCCGGCGATCTGTTCCTGACCCTGGTCGGCATCACCTACCTGTTCGCCA
TCGCGCAGAAGAACGGCACCATCGACCTGCTGGTGCACTGGGCAGTGAAAGCGGTGCGCG
GCCATATCGTGGCCATTCCGTGGGTGATGTTCGTGATCACCGCGGTCCTGACCGCGTTCG
GTGCGCTGGGCCCGGCCGCGGTCGCGATCATCGGCCCGGTCGCCCTGCGCTTTGCCAAGC
AGTACAACATCAATCCACTGATGATGGGCCTGCTGGTCATCCATGGTGCGCAGGCCGGCG
GCTTCTCGCCCATCAGCGTGTACGGCAGCATCACCAATGGCGTGGTGCAGAATGCCGGGC
TGGAAGTGACCGAGATGGCGGTGTTCCTGACCAGCCTGGGCTTCAACTTCATGATGGCGA
CGATCTGCTTCTTCGCCTTCGGTGGCATCGCCCTGCTGCGTCGCGGTTCGATCACGGCAG
CGGGAACGATCGGCAATGCCGAGCTGGCGATGGCCGGTGGCCCGCAGGCATCCTCGCGCC
AGTTCGCGATCGAAGGCCATGGCGCGCTGGTCGCGGCGGGCGGCGGCACCCTGTCCAACG
ATCCGGCGGCACTGGATGAGGTCAGCCTGACCCGCGAGCGGTTGTTCACCCTGATCGGCC
TGCTCGGCCTGGGCGTGGCCGCGCTGATCTACAACCTCAACGTCGGCCTGGTCTCGATCA
CCGTGGCTGTCGCGCTGGCACTGCTGTCGCCACAAAGCCAGAAGGGCGCGGTCGATGGCA
TCAGCTGGTCCACCGTGCTGCTGATCTGCGGTGTGGTGACCTACATCGGCGTGCTGGAAC
ATGCCGGCGCGGTGGACTTCATCGGCAATGGCGTGTCCGACATCGGCATCCCGCTGCTGG
GTGCACTGCTGGTCTGCTACGTGGGTGGCATCGTCTCTGCATTCGCCTCGTCGGCCGCGG
TGCTCGGCGCAACGATTCCATTGGCCGTGCCGTTCCTGATGCAGGGTCACCTCAGCGCCG
CTGGCGTGATCTGCGCGCTGGCGGTGTCGTCCACCATCGTCGATGTCAGCCCGTTCTCCA
CCAATGGCGCACTGGTGGTGGCTTCGGCAGCCAAGGAAGAGCGCGAGAGCCTGTTCCGTC
GCTTCCTGGTGTACAGCGGTCTGGTGGTGGCGCTGGGGCCGTTGCTGGCCTGGCTGGTGT
TCGTGGTGCCGGGCTGGATGTAACCGCCATCGGGTCGTGCCGGCCGCTGGCCGGCGCGAC
CTGGCGTTACACTCTGCGCATGGCCATTGCCCCTGCCCCGCGGTCACCGAAGAAGCGCGC
GCCTCTGTACGAAGAGGTGGCCGAACACGTGCGCGAGCGCATCTATGACTACCGGTTGCC
GCCGGGCGAGTGGATCGACGAGCCCGCGCTGTGCGAGGAACTGGGTATCAGCCGTACGCC
CCTGCGCGAGGCGTTGAAGCTGCTGGCAGCCGAAGGCCTGGTGCAGATCGATGCCGGTCG
TGGCAGCCGGGTCACCCGGCTGACGCTGGAAGACCTCAACCAGCTGTTCCCGGTGATGGC
CATGCTGGAAGGCCGTTGCGCACACGAGGCGGTGAGGCACATCGACGATGCCGGCGTGCA
ACAGCTGGAGGCCCTGCATGCGGCGATGGAAGCGGCGGCGGCCGAGGGCAACATCGCCGA
GTACTACCGCAACAACTACCTGATCCACGAAACCGTGCAGCATTACGCCGGCAACCCGTG
GCTGATCCGCATCACCCACGACCTGCACCGCATCCTGAAGATGCATCGCGGCCGCCAGCT
GCTGACCCCAGGGCGCACCGCGCAATCGCTGGCCGAGCACCGCGAGCTGATGGAGTGCTT
CCGCCGCCGCGACGCGCAGGCCGCCGAACGCACCATGGAACGCCATCTGCTCAGCCAGGG
CCAGGCCCTGGCCGCCTATGTGGCGGCAGGCGGGCTGTTGAACGTGCCGGCGCCCTTGCC
GACCGAAGGCGGCGGCTGAGCGGATGTGGTTGCCGGCCAGCGGCCGGCACTACCGGGACG
TGCCCTTGGTTGGACTGTTGAACGTGCCGTGGGCGCTTGCCCGCCGAAGGCGGCGGCTGA
GCGGATTTGGTTGCCGGCCAGCGGCCGGCACTACCGGGACGTGACCTTGGTTGGGCTGCT
GAACGTGCCGTGGCCGCTTGCCCGCCGAAGGCGGCGGCTGAGGGGAAGAGGTTGCCGGCC
AGTGGCCGGCACTACCGGGACGTGACCTCGGCGGGTTAGTGCCGGCCGCTGGCCGGCATC
CCGAAACGTCTGATCAATCGCCACCGCAGCTGCCGCCGTCCCCCCCACCACCATCACTGC
TGCAGTCGGAGCTGCTGTAGCTGTGATGGCTGTGGCTGTCACTGGAATAGCCAACGGAGG
TGTCATGGCTTCCGCCGCCATCCCCCCGGCTGCCCGAGCCACCGGCCGTGGCCACTGCCA
GGCACAGGATGGCGCCGACCAGCGGCAGCAGCCAGACCAGCAGCAGCTGCACCGCGCGGC
CACCCGCCGACAGGCCATCACGCCTGACGATCACCACGGTAGCCGCCACGTTCAGGCCCA
GCACCAGCAGGACCAGCAGAAGGGCAACGATCAACATTCGGCGGCTCCATGCCTGGACTG
GAGGGCATTATGGGCCTGCCAGCCCGGCAATGGCCCTGCCCGTCATGAAGATGGGACAAT
GCAGGGCGCGCCTGCCTGCTTCCAGGCCGCCGGCGCCCCCCGCACCACACGGAAGAAGAA
GAACAACAACATGCTGAAAGTCATTTTCGATACCGACCCGGGCGTCGACGACGCCCTGGC
CCTGCTGTACCTGCACAAGCACGCCCAGATTGACCTGATCGGCGTCACCACCACCTTCGG
CAATGCCTCGGTGGAGTCGACCACGCACAACGCGCTGTACCTGAAGCAGGCCTGGGGCTT
CGCCGCCCCGGTCGCGCGCGGTGCCGGTGGCCCGCTGCAGCCGGAAGCCACCCCGGAAGC
CTGGCCGGTGCACATCCACGGCCACAACGGCCTGGGCAACCACCCGGTGCCGACCGAACT
GGACGTGGCCGCCGACGCGCGCCCCGCTCACCAGCTGATCATCGACCTGGTCCGCGCCCA
TCCGGGCGAAGTGACCCTGGTCGCGGTCGGCCGCATGACCAACCTCGCGCTGGCCCTGCA
GCAGGCCCCGGACATCGCCGGCCTGGTGCGCGGCGTGGTGATCATGGGCGGCGCGTTCCA
CGTCAACGGCAACATCACCCCGGCCGCCGAGGCCAACATCTGGGGCGATGCCGAAGCGGC
CGACGTGGTGTTCACTGCCAGCTGGCCGGTCACCGCCATCGGCCTGGACGTGACCACCCG
CGTGGAAATGGACCGTGACGGTCTGGACAAGCTGGCCGCCATCGGCGGTGCCGATGCCGA
ACTGGTGCGTGCGCTGTCGCAGGATTACGTGGACTTCTACCTGCAGGCCGGCCACAAGGG
CATGGTCGTGCACGACTGCTGCGCCTGCATCGCGCTGACCCGTCCGGAGCTGTTCCAGTT
CGAGCGCGCCAGCGTGCGCGTGGCCACCGACGGCGTCGCCCGCGGCATGACCATTCCCAA
GCCGGAAGGCCTGGCGTTCGGCCCCAGCGTGTGGGACGGCCACGTGGTGCAGTCGATTGC
CATCGGCGTGGATGCGGCCGCCGTGCTGGCCGACATCGAGCAGACCCTGAAGGTCTGACC
CGCTAGCGCTTGGCCCTGCCCGGGACCGTCTCGGGCAGGGTCCACAGCACCGGCAGCACC
AGCACCGCCACCAGCGCGATCATCGCGCCTGGCGCTGCTGCCCAGCCGCTGCGCTCCACC
CACCATTGCGCCAGCCATGGCGTTGCCCCGCCGAAGAAGGCCGTGGCCATGGTCACCCCC
AGTGCCAGCCCACTCACCCGCCCTTCGCCGGGGAACTGCTCGGCCGTGGCCGGGGCCGCG
ACCGCGCTCACGCCGCCGGCCACGCAGGCCAGCAGCACCGCCGCCAGCGCAATGCCCAAC
GGCGGCGCCTGTGCCATCCAGGCGAACAGGGACAGCGGCAACAACGCTGCCAGCAGGGTC
AGGCCCAGCAGCATCGGCCGCCGCCCGACGCGGTCGGACAATGCGCCACACAGCGGCGTG
ATCGCAATCACTGCCACCGCCGCAATTGTCGAAAGCCACAGTGCATCGCCCTCATCGTGG
CCCTGCGCGTGCAGGAACGCAGGCACATAGGTGATGCCCACGTAGTAGGTGATCGATCCC
AAGGCCGAGATCGCGAAGGTGCGCGCCACCGCCAGCGGGTGGTGCTGCAGCACATGCCGC
AGCGGCGTGGCAGGAATGCTGCCTTCGCGGCGCTGGCGTTCGAACTCAGGCGATTCGTGC
ATGCCCGAGCGCGCGACCAGGATCACCAGTGCCAGCGCAGCGCCGACGAAGAACGGAATA
CGCCAGCCCCAGCTGTCCAGCTGCGCGGGCGCGAGCAGCGCCACGGTGACCGCCGAGATC
GCTACCGCCAGCAGTGCGCCTACTTCACTGGCGGCCGAGGCCAGCGAGGTCACCAGGCCA
CGCCGCCGCGCCGGTGCGCTTTCCAGCAGGTACGCCACCACGCCGGTGTACTCACCGCCC
ACCGAAAACGCCATCACGCAGCGCAATACCAGCAGTAGCACGCCCGCCGTGGTACCTGCG
GTGGCCGCGGTCGGCAGCAACGCAGTGGCCAGCATCGCCGCCGCCATCAACGCCATCGAA
GCCAGCAGCATCCAGCGCCGGCCCAGGCGGTCGCCCAGGTGGCCGAAGCACAGCGCGCCC
AGCGGGCGCATCAGGTAGGACACCGCGAAGCCTGCCAGCGTGACCAGCAGCGCCTGTTCG
CCGCCGCCGAAGAACACCCGCGACAGCACCGTGGCGAAATACAGGTACAGGGTGAAGTCG
TACCACTCCACTACCGTGGACAGGCCCGCCACCCACATCGAGCGCTGCCGCGCCGCGGTC
ATTGCGTGTTCGCCTTCAACAGCCTCGGTCCCGGTTGCGCAGGTTCGGGGCAGGATGTCA
TGGCCCGGGTGAAATACCGGTCATCGGCCATCCGCTGCCTGCATGTACTGGGTTTCATGG
CCGGTGAAGCGCTCACCGTCAAAACCGAAGCAGAAGCGCCCTTCCTCGAACACGCGGTAG
ACCAGCAACGCGCCATCGAGGCAGAACTGCTGCCGGTCCACGCCCGTCTCCAGTGTCCCG
TAGCCGGTAGCATCACCGCCCTTTCCCGCCGGCCCGGTGAAGGCATCGAACGGCAGTGGC
GTCGCCCTGCCCGTGCGGGTATCGACCAGCACCAGCGTGCGCTGGAAATACTCCGGACGA
TCATCGACCTGTACCAGCAGGTAGTGCCGGTTGAAATTGGGTTTCTGATGCTGGAGGGCA
TCTTCGATGGCTGCGCGGTGCCGCGCATCGCAGAAGTCGACCGGGCTGTAGCGGTAACTG
CAACCGTCGTGGTCGTAGGGCAGGTTCATGCCGGAATAGCTGATGCTTCCCTCGCTGTCC
ACGTCGTGGCCCAGTTCCGGGGTGCTGCACAGCAGCCACGAACGCTGCGCATCTTCGGGA
TCGGCCATCAGCTTCGGCTCGCGGCCCTCCTCGTAAGCCGCACCACCCGGGAAGTCCTGG
CCGAAACGCTGGCGGACGATGGGACGTGCCTTCTCCAGCGGCAGGCCGATCCTGGCCCCA
CGGAACGAAACGAATGTCATCGTCGGCAGGATCACCTCTTCCACCGGCAGCCCCTTCCAC
TGCCCCTGCACGCAGAACGTGGCGATCTCGTTCTCCCCGTCCTCCTTGCAGGGCTTCGGC
GCGTTCGCCGCCAACCAGGGATGGGCCGGGCGCCCGGTCTGCTGATCGATGTACCAGCCG
TCCAGCGCGCAGGTCGGCAAGGCGTCGAGCAGCGGAGAGAGGTCTGTTGCGGTGGCCGGG
GCGGCAGGCGGTGTGCCCGCTGCGGGTGCCACGGTCGGCGCGTCCGGTGTGCGCTGGCAG
GCCGCCAGCGCGAGCAGACCGACCAGCAGCGCGACGTGGCGCGGGCGCTGGATTGAATGC
TGCGTTCCCTGCATTGCGTGTTTCCTGGTTTCGACACTCCCTGCAGATGATCGCCGATCC
CAAGGCCGTGCAGGAACGTCACAGATCCCACATCGGGGTCAGAGCCCTCCGCTCCCGCAA
AGGGATCCGACCCCGCCCGTTACCCCGGCAGCTGCAGCTCAGCCCTCAGCCCGCCACCCT
CGCGGTTGCGCAACCGCAGCGAGCCGCCCAGCGACTGCGCCAGCTGCACCGCGATGGCCA
GGCCCAGGCCAGTGCCGCCGGTATCGCGATTGCGCGAGCTTTCCAGCCGGTGGAACGGTG
CCAGCACTGCCTGCAACTGGTCTTCGGGAATGCCGGGGCCACGGTCGGAAATTCCGATCC
ACACCCTTCCGGCCTCATCGCGGCCCGCCTCGATCTCGGCGGCACCGGCGTAACGCAACG
CGTTGTCGACCAGATTGCCGACCACCCGGCGCAGCGGCTGCGGCCAGGTCTGCACGACCA
GTCCAGCGGGTGCTCCGCCACTGACCGGCTTGCCCATGTCCTCGTAATCGCCGACCACAC
TGGCCAGGAACGCGCCCAGGTCCATCGACACCGGCGCGCCACTGGCGACGTGGCTGCTGC
GCGCATAGGCCACACCCTCGCGCACCAGTTGCCCAAGGTGGTCGAGGTCGGCCAGCAGCC
GCTGCTGGGTGCTGTCTTCAGGCAGGGTCTCCACCCGGAGCTTCATGCGCGTGATGGGGG
TCTGCAGGTCATGCGAGATCGCGGCCAGGATCTGCAGGCGTTCACTGACATGGCCACGAA
TGCGTGCCTGCAGTGCGTTGAGAGCGGCTGCTGCGCCGCCCACTTCGGCCGGGCCATCTT
CAGGCAGTGCAGGCCCGTCCTTGCCCGGCTGCAGATGCTCCACCGCATGCGACAACTGCT
GCAGCGGGCGCATGGCCAGGCGCACCGCCAGCCACGCGCACACCAGCAGCAGCGCCAGCT
GCACCAGCAGCACGGCGGGCAGCCAGCGCGCCAGCGGCAGGCCCGACGGGGTGACTTCAA
TGGTCAAGGGAGTGCCGTCGTGCAGGCGCAGTTCCACCTCGAACCGCTCCGGCAGGCGAG
CCACCTGGCGCGCCTGCAACGGATAGCGGTGCTGCAGGCTGTCATCGATGATCGCCGTGA
CCTGGCGTGCACGATCGGTCTGCAGCCCCGGTCCGGCCGCGGCCGGGCGCAGCAGGTAAC
GGTAGGTGCGCCGCTCCAGCCGCGGCACCCAGGCATCGCGCTGGTCCGCGGGCAGGTGCT
CCAGCAGCGCGACACTCACGGCCACGTCTTCGTCCAGGTTGCGCAGCATCATGCTGCGGG
TGGACTGGTAGCGTTCGAAGAACAGCAGGCCGAAGGACAGTGCGTGGGCCAGCGCCAGTC
CGCCCAGCAGCACCAGCAGCAGCCGCGCCGACAGCGTGCGCGGCCAGCGTGGGCGGCGTG
CGGTGGCGTTCATTCGTCCGGCCCCAGCAACTGCACCGGCACGCTGAACACATAGCCTTC
GCTGCGCACGGTCTTGATGTAGGTCGGCTCGCGTGCGTCGTCACCCAAGCGCTGCCGCAC
GCGGCTGACCAGCAGGTCGATCGAGCGGTCAAACAGTTCGGCATCGCGGCCCTGCGTGAG
GCTGAGCAGCTGGTCGCGGCTGAGCACCCGATTGGCGTGATCGAGGAATACGCGCAACAG
GCGGAATTCGGCGCCACTGAGTGGATACGCGGTGTCCTGTGCATCCAGCAGATGGCGTGC
GGTGGTGTCCAGGCGCCACTCGCCGAAGGCCAGCTGGCGACCGGCTTCGCTCACCTGCAG
ATTCGGCGGCAACATCCGGGTACGGCGGATCACCGCATTGATGCGTGCCAGCAGTTCGCG
CGAAGAGAAGGGCTTGGTCACGTAGTCATCAGCGCCCATTTCCAGGCCGATGATGCGGTC
GGTTTCGTCGTCGCGGGCGGTCAGCAGCACCACCGGCACCGCACGATGCTTGCCGGCGCG
CAGGTTGCGGCACAGGCTCAGTCCGTCCTCGCCCGGCATCATCACGTCCAGCACGACCAG
ATCCACGGCATGGGTATCCATCAGCGCGCGCATGGCCCGGCCACCGTCGGCCTGGCTCAC
GCGCAGGCCGTTGCGTTGCAGGTAATCGGCCAGCATCTGGCGGATCTCGCTGTCATCGTC
GACGACCAGGATGTGCGGTACGTGGTTCATTGCGTTCTCGATGAGGACGAAGGTCAAGGC
CGCGCGGTGCGGCCATGGTAGCGCGGCTCAGGGGTTGCCCAGCAGGCGCTGGATCTCGCT
TTCGGTACGTGCGTAGTCGCCCTCGCCGTAATGGCGGTAGACCACCCGCCCCTGCCGGTC
GAGCAGGTACAGTGCGGGCCAGAAGCGGTTGCCCCAGGCGTTCCAGATCCGGTACTGGTT
GTCCTGCACCACCGGCCAGGCGATGTCCAACCGTGCGATGGCCTTGCGCACGTTGCCAGG
CAGCCCTTCATAGGCGAACTCCGGCGTATGCACGCCGATCACCCTCAGGCCCTGCGACGC
GTAGCGCGCATGCCACTGGTGGACATACGGCGCCACGTTGAGGCAGTTGCTGCAGGTGTA
GGTCCAGAACTCGACCAGCACCACCTTCCCCCGCAACTGCTCCAGTGTGAGCGGCGGGCT
GTTGTGCCAGGGCCCGCCACCGTCGAACCCGGCGGCGGGAACGGCCTGTGCCGGCTGCGC
ATCGGCCTCCGGGCTGGGCCAGGCCATCAACAGAGCAGCCCCACCCAGCACGCCCATCAG
CAACGGCAGCACGTACGCACGCAGGCCGGCCATCGCTCAGCCCCCCTGCTCGGCCAGTGG
CAGTTCCGCCGGCTTCACCCCCGCCGCTTCGAGGATACTGTCGGCCACCTGCGCCGGATG
CGAAAGCAGCGACACATGGCTGCTGCCGATCGATTGCAGCTGCGCGCCAATGCGCTTTGC
GGTGGCGGCCTGCAGCTGCGGCGACAGCATGCGATCGTCACGGCTGAGCACGTACCAGCT
CGGCTTGCTGCGCCACGCCGCAACGTTCACTACTTCGCCCAGCGCGCTGGCCTTCAACGG
GACCTGCGTGCTGTACAGCAGTGCGGCCGACTTCTTCATCACGTCCGGCGCGAAGTCCTG
GGCGACAGCGTCAGCCGGCAACGTCAGGTAGCCGTCCCTTTCCTGCAGGCGGGCCAGGCC
CGGACCGACCGGGAAGCCTTCGCCCTGTTGCGCCGATGATTGCCCTGCATCCGGTGCGAA
CGCCGCCACATACACCAGCGCCTGCACCTTCGGGTCATTGCCCGCTTCGGTGATGACCGT
GCCACCCCAGCTGTGGCCGACCAGCACCACCTTGCCAGGCGCAGCGGCAATCGCACGACG
GGTGGCGGCGACGTCGTCGGCCAACGAGGTGAGCGGATTCTGGACGGCCACCGCCGGCAG
CTTCCAGTCATGCAGGGTGCTGATGACCTTGCTCCAGCTGGAGCCATCAGCGAACGCGCC
GTGCACCAGGATGACGGTGGGCGGTGCAGCGGTATCGGCCCGGGCAGCGAAGGCAGGGGC
GGCGGCGGCAAGGGCGAGAGCGGCGGCCAGCAAGCAGGTACGGATCATGGGGGCACTCCG
GAGTTGGGAGTGGCCATTTCCGCCTGCCGGTGTATCGGCGCTGTTTCTCCGCAGCGCGGA
GTTGTACCGGACTGTAGGGCGCAGGCGGGTTTCTACAGTGGGATACATTCGCGCGCCGGT
CCTGGCCGGGCGCTTTCGGGTGGATATCGCTGCCCGCACGCGGGCGCGCAACGCCCCGAT
GCGCATCCGCGCATCGTCTTTGTATCTGACTGTACGAAACCCCGGCCGCGGCCACAGTCG
CTGACAAAACCCCGGGCAACGGCACACGTTGCCGATACCTGCGCCGCCTGGAATGGCTTC
CATCGACCACTGGCCCGCAGGACACCACCATGATCAGCACCGCTTCTTCCGTGTATACGC
CCCGCCTGGACGCCGTCGGCCGCTGGCTCTCGCCGTTGGCGCTGCGCACCCTGCTGGCCT
GGGAGTTCTTTGAATCCGGCCGCGAGAAGCTGGGCGGCCAGAACTGGTTCGCCGACCTGG
AAGGCCGCTTCCCGTTCCCGTTCTCCACACTGCCCGCGTCGCTGAACTGGCAGCTGGCCA
CATGGCTGGAACTGGTGGGTGCGGTGATGCTGCTGCTCGGCCTGGCCACGCGCTCGGTGG
CCTACGTCTTCTGGGTACTCACCATCGTTGCCATCGCCGCCGTGCACTGGCCCGACCAAT
GGAACGGCCTGGGTGAACTCTGGCAGGGCTATGCGATCACCGACCAGGGCTACGGCAACT
TCAAGCTGCCGTTGCTGTTCCTGGCCATGCTGCTGCCACTGATCCTCAACGGCGGTGGCG
CACTCAGCGTGGACCGGCTGCTGGCCGGGTCCGGCCGTGCCACGGCACGCAATGACGGCC
TGGGTTGGGGCGTCAGCCTGATCGCCCTGCTGCTGCCGGTTGCCGCGCTGTTGCCCGGCA
TCGGCTTCGGCGGTGCCCTGCTCGGCGGTGTGCTGGTGCTGGGCCATCTGCTGCGCCGTC
GCCGCGCCGCCTGAGCCGACTCCCCTGTTCCCGCGCGTTTCGCTTTCCGTCGCCTCTTCG
GCGGCGTCCATCCCGCACGCCCCGCGTGCTTTCCCAAGGAGTCACCACCATGTCCATCTC
GACCAAGAACACCTCTTCCTCCCGCCTGCCGCGCATCGGTGCCATCGGCATCGCCCTGGC
CGGTGGCCTGCTGCTGGCCGGCCAGGCCGCGGCGATCCAGCCGCTGGCGATCAGCGCGGT
GGCCATGAGCGCCGCCGCCGAAGGCAAGTGCGGTGAAGGCAAGTGCGGGGCCAACAAGGC
CACCACCGGCAAGCCCGCCGGCAAGGCCAAGGTGGCCGAGGGCCAGTGTGGCGAAGGCAA
GTGCGGCGACGCCTCGTTTGCCCGCACTGATCGCGACCACGACGGCAAGGTCTCGCGTGC
CGAATTCAACGCTGTGGCCGCCAAGCGTGCCGCCGAGTTCGACCGCATCGACACCGACCA
CGACGGTTACATCAGCGAGCAGGAAGCGCACGACTACCTGCGCAGCGTCTACACCGCCAA
CGGCAAGCCGATGCCGAAGGGCCTGTTCTCCCGCGTTGCCGATTGATCGACGTTCACCCG
GCGCCGCCTTCAAGGCGGCGCTCTCTGTGGAGCATCCGCCATGTCCCTGCCCCTGCCCAC
CCATGCCGCCGGTCTTGGCCTGCGCCGTGGCCTGATCGACGAACTGCTGGCCATGCCGGC
CGGTGCCATCGACTTCCTCGAAGTATCCCCCGACAACTGGATCGGCGTCGGCGGTACACA
CGGCGACGCGCTGCGCCAACTCAGCGAGCGCCACCCCTTGACCTGCCACGGCCTGTCGCT
GTCGCTTGGCGGTCCTGATCCGCTGGACCGCACCCTGCTGGCACAGACCCGTGCCTTCCT
CGACCTGCACCAGGTGCAGCTGTACAGCGAACACCTGAGCTACTGCGCCGCCGGTGGCCA
TGTCTACGACCTGCTGCCACTGCCGTTCACCGCCGAGGCCGTTCACCATGTCGCCGGCCG
TATCGCCCAGGTGCAGGACATGCTGGGCCGGCGCATCGCCGTGGAGAACATTTCCTACTA
CGCCGTTGCCGGCGCGGACATGAGCGAGATCGACTTCATCAACGCCGTGCTCGCCGAAGC
CGACTGCGACCTGCTGCTGGACGTCAACAACGTCTTCGTCAATGCCTGCAACAACGGTTA
CGACGCCTTCGAATTCCTGGCCCACGTGCCGTCCCACCGTGTCGCCTCGCTGCACGTAGC
GGGCCACTTCGATGAAGACGACGGCTTCAAGATCGATACCCATGGTGCGCCGGTGAAAGG
CGTGGTCTGGGCGCTGTTGCGCGAGGCCTACATGCGGGTGGGCGTGCGTCCCACGCTGCT
CGAGCGCGACTTCAACTTCCCGCCGCTGGCCGGGTTGCTGGCCGAGGTCGCGCAGATCCG
CCAGGCACAGGCTGAGGCACGTTGGCCGGAGGCGGCCCATGGCTGAGTCGCTGGCTACCC
TGCAACGGCGCTGGGCCGATCATGTGCGGGACCCTGCAAAGACCGCACCCGATGACGTGG
AGGCGCGCAGGCTGGCGATATACCGCCGCCTGTGCATCGACAGCCTGGACACCCTGCTGG
CCGGCAGCCTGCCGCGACTGCAACAGCAGTTGGGCACGTCGCGCTGGCGCGACACCGTGG
CGCACTACTACGCCCACCACGCCTGCCAGACCCCGTTGTTCCCACGGATCGCCGGCGAGT
TCGCGGCCTGGCTGGCAGTGCAGGACACGCTGGCACTGCCGGACTGGGCGGCGGAACTGG
CGCACTACGAGAGCACGCAGCAGTCGCTGCACATTGAAGCGCGTGGCGCTGGGTGTCTGC
TGCAGCGCTTACCCGAGGACAGTGATGTGCTGGCGGTTTCGCCGCTGGTGCGGGTGCTTG
GGTACCGGTGGCCGGTGCATGAGGACGAGGGGCTGGAACCGGTGTTGGGCGCAGCTCCCA
CGCTGCTGGTGATCCAGCGCCGCGCCGATTTCAGCCTGAAGGTCGAGCAACCGTCACCGC
TGGCCTACGCGCTGCTTTCGGTCTTCGGTGACGACGGCGCGCGTGTGGATGAGGCACTGC
AGGCGCTGTCCGAAACACATGACGTGGCAACGGACGCATTGCGTGCTGCCTGCGTGCCCG
TTCTGGGCGAGCTGTGCACGGCGGGGGTGCTGGTTGCATTGCCTGCTTTCTGAGGTTGCC
GGCCAGCGGCCGGCACTACCCGTTCATTGACCGGCAAGCGGCCGGCACTACCCGCCCCCT
ACTTCGAGGTCTCATCATGGCTGCTTCCAACATTTCCTTCCTGCACGGCTGGCGTCTGTT
CGTAGCCATCGCCGTGGTCCTGATCGCGTTCGCACTGACCGCCTTCGCCCTGTATCCCGA
TGCAGCCGAAGGCAGCCGCGCGGCGATCCGGCTCACCGCCCGCACATCGTTCCTGCTGTT
CCTGGCGGCATTCACGGCATCCTCCTTCGCCACCCTGCTGCCCGGCCCGTTCACCCGGTT
CCTGCTGCGTGAACGGCGCATCATCGGTCTGTCCTTCGCGTTCTCGCACCTGCTGCACGC
AGTCGCCATCACCAGTTTCGGCATCCTCAACCCGGCGTTCTGGCCAGCACGCTCCGCGCT
GGCCAACCTCCCGGGCACGGTGGGCTACATCGCCATCCTGGCGCTGGCCATCACCTCGCA
CCGGGGGCTCGCCCGGCGCATGGGACCCACCGCCTGGCGTCGCTTGCACGTCACCGGCAT
GTGGATCATCGCGGCGGTGTTCACCTACTCGTACTTCAAGCGCGTGCCCGGCAACTTCTG
GTATGCGGTGCCGTCGGCGCTGCTGTTCACCGCCTTCGTGGTGCGCTGGATCGCCAAGCG
GGCGCAGGCCCTGCGTCGAAGTGCGCATGCGCGGCCGCCGCTGCGGGCGGCCTGACGGGC
CGGGGTCAGATCCCTTTGCCAAAGGCAAAGGGATCTGACCCCACATCAGGTCAAGGCGCG
CGGCGCAGCGTGATCAGGGTGATCTCCGAAGGCACGCCGATGCGCGCCGGGAAACCGGCC
CAGAGGCCCGCGCCGTTGCCCACGTACAGCGTCATCCCCTCCACGTCGTAGCGGCCGGAG
ACAAAGCCACCATTGGCCCGCTTCACCAGCTGGTCCATGCCGATGATCTGCCCGCCGTGG
GTATGCCCGGACAATTGCAGCTTTACCCCGCGCGCCGCCGCCTCGCGCGCATTGCGCGGG
CGGTGGTCAAGCAGGATCACCGGTGCAGAGGGATCGGCACCGGCCAGTGCAGCGTCCAGA
TCCGGCAGCGGCAGGCCGTAGCGTGCGGCCACCGGATCGGTGACACCGGCGATGGTCAGC
GCCGCGTCGCCGCGCCGCACCTGCAGGTGGCTGTTCTCAAGCACCTGCATGCGCAGCGCG
CGGAACGCCTGCATCCATTGCTGATACTGCGCGTAGTACTCATGGTTGCCGGTGATGGCA
ATGACGCCGTCCGGCGCCTGCAGATCGGCCAACGGGCGCGCGTCGTCACGGCGGGCCTCG
ACGCTGCCGTCGATCAGGTCGCCAGTGATCACGATCAGGTCCGGCTTCAGCGCGTTGCTC
TCGTCCACCACCCTGCGCACCCAGTCGCCGGTCAGCAGGCGGCTGGCGTGGATGTCGGTC
AGCTGCAGCACGCGATAGCCGTCGAACGCAGCAGGCAGATCCTTGATCGCCACGTCGATC
TGCCTGGGCTGGGGCACGGCCATGCCCTGGCTGACGCCATAGCCACTCACAAGCAGCGCC
AGCAGGCCAGCCAACGGCCGCAGCTTCGAGGCGCGCAGGGCCGATACGATGCGCGGCCAA
CGCAGCAGGCGCGAAAGCAGCAGGCCCACATCCAGCACCAGCATCAGCAACGCCAGCAGC
AGCACCGCCGTGGAGCCGGTGGCCAGGACGGCGATGGCCATCCTCGGGATTTCCGGTGAT
GCCATCGTGCCCCAGAAGGTGGCCACGATGCGCAGCTGCACGGCCATGGCCACCACCAGC
AGCGACAGCACGACCTTCAACCCGATGGGCATGCGCAGCGGCCAGAACAGGCGCCAGGCC
ACATACAGGCCCATCAACAAACCGATCGTACTCAGCACTGCAACCATCCATGACAGAAAG
CGGGCCCGCCATGGTGACGGCTGCGGGTCGTGTTGTGTAGAGCCGCGCCCATGCTCGGCT
TCTCGACACGCAGCCGGGCATGGGCCCGGCTCTACAACAACAGGCGGTCAGGCCATTCCG
TCGAGGCGCTCCACCCGCAGGCGGGCGATACGGCGCTTCTCCATTGCCAGCACGGTGATG
CGCACGCCGGCCACCTCCACCGCGTCGCCGACGTCCGGCAGGCGGCCCAGCTGCTCCAGC
ACCAGACCCGAGATGGTCATGTAGTCGGCACTGCGGGGCAGCGACACGCCCGCCAAACGC
TGCAGGTCGTCCAGGGTCAGCGCACCATCGGCCTCCCATTGATCCTCGCCCTGCGCCACC
ACGCCATAGCGCTCGTCCTGGGTATCGACCAGGTCACCGGCAATCGCAGCCAGCAGGTCG
TTGGCGGTCACCAGGCCCTCCACGCTGCCGTACTCGTCCACCGCCACCGCCAGCGGCACC
GGATGCTGGCGGATCAGTTCCAGCGCCTGCAGCGCACTGGCAGTGGACAGAACGTACTGC
GGTTCGCGCAGGTTGCCCTCCAGCTGCAGTGGCTTGCCCTGCAGCAGGTCGGCCAGCACG
TCCCGGCTCTGCACCACGCCACGCAGGCTGTCCAGGTCACCGTCGCCGACCAGCAGGCGC
GTATGCGGCGAGGCCACCAGGCGCGCCACCACATCCTCCTGACCACGCGCCAGGTCGATC
CATTGCACGTCGGCACGCACAGTCATCACGCTGGACACCGGACGATCGGCCAGGCCCAGC
ACGCTGCGGATCATTTCGTGCTCCGCCGGCTGCAGGCGCTCGTCGGCGTCCACCTGCTCG
TCCACGCCTTCGTCGTCGTGGCCGTTCACTGGACGCGCACCCAGCATCCTCAGCACGGCA
TCGGCGGTGCGCTGGCGGAACGGCTGGCGGCGCTCGTTGCGCTCACGGTTGAAACGCACC
CACTGGTTGAACGCCTCGACCAGGATCGAGAAAGCGATCGCTGCGTACAGGTAGCCCTTC
GGGATCTTGTAGCCCAGGCCTTCAGCCACCAGGCTGAAGCCGATCATCAGCAGGAAGCCC
AGGCACAGCACCACCACGGTGGGATGCTTGTTGACGAAGCGGGTCAGCGGCTTGCTGGCC
AGCAGCATCAGCGCCATGGCGATGGTCACGGCCGCATACATCACGCCCAGGTTGTCGACC
ATGCCGACGGCGGTGATCACCGAGTCCAGCGAGAACACCGCGTCGAGCACCACGATCTGT
GCCACCACCATCGCGAAGCTGGCATAGACCTTCTTGCCATCCTCGTGATGCGCGCGGCCT
TCCAGCCGTTCGTGCAGTTCCATGGTGCCCTTGAACAGCAGGAACAGGCCACCGCCCAGC
AGGATCAGGTCGCGCCCGGAGAAGCTGTGGTCGAACAAGGTCACCAGCGGCTCGGTCAAC
TTCATGATCCAGGCCAGCGCCGCCAGCAGCACCAGCCGCATCAGCAGTGCCAGCGCCAGG
CCGATCACCCGCGCGCGGTCGCGCTGGTGCGGCGGCAGCTTGTCGGCAAGGATCGCAATG
AACACCAGGTTGTCGATGCCGAGAACGATCTCCAGCACGACCAGGGTTGCAAGGCCCATC
CATATCGAGGGGTCAGCCAACCATTCCATTTCAGGTCCGTTTCGTCAGTGGGTAAGGGAA
AAGGGCGTCCACTCAGTCGGCATCCTGCGCCTGCGCCGGGTCATGCCCAAGCAGGTCGCC
GGGCGTGCACTGCAGCTCGCGGCAGATCGCATCCAGCGTGGAAAAGCGGATGGCTCGCGC
CTTGCCGGTCTTCAGGATCGACAGGTTCGCCAGGGTGATGTCGATGCGCCCCGCCAGCTC
GGACAGGGTCATGCCCCGTGCCTGCAGCATGCGGTCCAGGGTGATGACGATCGCCATCAG
ATGACACCATCAAGGTCATCGCGCATCGCCGCGCCCACGGCGAACACGCGTGCGAGCACG
AACAGCATCAGCACCGCCACCAGCCCGGTGATCGACATGCCGCCGCCCACCTCCATCCAG
GTGAAATCCGGGCCCATCCAGGCCGCGTAGGCACCGATCAGGATCGACAGCAGTTCCATT
GCCAGCATCAGCCAGGCCATGCGCTGCAGGCGCTGTGCATTGGCATGGGTGAACGGCCGC
TCGCGCGCCGCCGACTTCAGCAGCCTCAGCAGATGGCGCAGGAACAGCACGCACAGCACC
AGCAGCGCGACGATCGCGCCCAGGCCCAGGCAGAAGTGCAGGAACAGGTCGTTGCCATGC
GCGGCGGCGGCCTCGGCGTCATGCACGCTGTCGAGCAGCCAGCGGCGGTCATGGGCGACC
AGGGGCACCGCCAGCAGTGCGGCCAGGATGCCCAGCCAGCACATCGCCCGGACGGCCTGT
ACGGCGGCCTGGGCCAGGGTGAACAAGCCTCGCGCGGGTCTGGCGCGGGCGGGACGAGCG
GTCAAGCGGCCTCCGGCATTGGGGTGGTCTCGCCGCCCCAGGGTGGATTTATCGATAAAC
GATATAACACATCCTGCGTGAAAGGCTGAATCGCGGGCATGGTCCACCGGCTGGGCGCGG
GCCCCGGCAGGCGTTATCGGGTGGGAGCCGCGGGTTCGAGCATCGCGTCCCCCGGCGTCA
CCGAGGCCATCGCCTGTACGCCGGCCTCGGCCGCCTGCCGCGTCACCAGCCGGAAGCGCA
CCTGCAGCTTGGCCTGCCCCGGCGTGGCCCAGCCGTATTGGATCGCCACCTGGTCGGCCG
ACAGCGGACCACGGCCTGGCAGCGAGCGCGCCTGCAATGGCTTCGGTGCCGCCTGCACCA
GCCGTGCGAAGCCCTTCTGCACCACCGCCGCATCGGCCTTCTCCGCATACACCGAGCAGG
TGCCATCGTCGGCCCAGCTGACCGCATAGCGGCCGCTGGCCAGCGGCACCATCCAGGCCA
CGCCCGACTGCCCCTGCAGCAACGTTGCCGCTTCGGCAGGCTGCAGCGGTGACAGCCCGT
TGGATTCCATCAGCGACTGCAACCGCGCCGGCGCACCGATGTGCTGCATGCAGGCGGTAT
CGAACAACTCGCTGAAGGGATCCTGCGCCGGGGCCTTGGCCTTGGGAGTACGCGCGGGTT
GCGCCACCGCCAGGGTGGGCAGCAGGGCCAAAGCCAGCCAGAACGCAGGACGCATCGGGA
TTCCACGCTACGGAAAACAGCAGGGAGGATGGCAAAGCCCGGGCGCGCCGCGCAATGGGT
CATGGCTTGACAGTCCTAAGCTGCGGGAGCAACATTAATTAACGAATTAGTTAACTAGCT
CTCCATGGACCGCATCTTCGAAGCCCTTGCCTCCACCGCCCGCCGGCAGATCCTGGCCTA
TCTCAGCGCCGGCGAGCTCAGCGCGGGCGAGCTGGCCGAGCGCTTCGACTTCAGCAAGCC
GGCGTTGTCCAGCCACCTGCGCATCCTCGAGGAAGCCGGACTGATCGACCGCGAGAAACG
CGGCCAGTTCGTGTACTTCAGGCAGGTACCCGACCGTTTGGCCAACACGTTGTTCTCGTG
GGCGGCCGAAGTCTGCCCGGTCGGCGGCCCGCTCAAGCGTGAAGCCCGCGCCCGCCGCAA
GTCCCCCGCCCGCTGATCCGCCCCGCCAAGGAGCATGACGATGCCTGGTTCGACCCGCGA
TCGCCGTTCGTTTCCAGCAGTGCAGCTTCCGGCACAGGACGGCGGCAGTCCGACCGAAGT
CACCCTGATCGCGCAGCTCGGCATCGGTGCCGGCGACGCGCTGGTGAGTGACGCCGGCCA
GCGTCAGCGCCACCACCCGGCCTTCATCGATGCGTTGGATGAACCTTCGGCGCGACTGGG
TGGCATGCACCTGCAGCACGGGGATGCCTCCTCGCTGTACAGCTTCACCGTCGGTGCCGG
TGGCCACCCGTTTCATCGCCATGCAGGCCCGCGCATGTTCACCGCCATCGCCGGCAGCGC
GGGAGCCGAGCTGCGTTTCGCTACCGCCTCCGACGCGCAGCTGGCAGCAGGTCCTGGTGC
CTTCGCGCGCACGCTCCGGCGCGTCCGCATCCCACCGGACTGCCTGTTTACCGTGCGCTT
CGGCGGCGGCACCTGGCACCAGTTCGCGTCGAACCATCCTGCACATCCGGCGCTGTTTGC
GCTGTCCTGCCACAGCGATGAACTGGCAGGCCGAATGAGCGAGCAGACCCGTGCGCAGGT
GGAGCGCAATGCCGCCGATATCCCCAGCCTGACCGAGGTGCTTCCGGAATCGTACTGGCC
TTCGTGCACCTCGCTTGCGGCGGCACCGCTGTTGCAGCTGTCGCTGCAGGCGGCACCTCC
CAGCGTGTGCGCGCACCTGTGCGCGCGTACCCGTGCCCTGCTCGGCCCGCTGCGCCGCAT
CCCCATGCGGCCGCTGCGCGGGTTCGTCGAACGTGCCACACCGGCCTATCCCATCCATTC
GCGGCCCGCGCCCACCGATGGCCTGCTGACCACAGCGCTGCCGCACAGCCACTACCAGGA
CCTGACCACCCTGTGCCTGGAACCCTCGCAGGTGCTCCACCGTTCCGCGTCGGCGCTGCT
GGCCGACGTACTGGAGGGCTTCCTGCGCAATCCACCCAGCGGCGTAGGCCAGCTGATGGC
GCTGCGAAACCGACTGGTGGCACCGTTGCGGTTGCGCACGTCGCCGCTGGGATGCCCGGT
GTCGTCATTGCTGTCGACCGATCGCAGCCGGTTGTTCGCTGGTCGATTCCCGGTGCTGGA
TTCGCACATCGATACGCAGGACAACGACGCCGAAGTCCTGCTCGGCGCCGACGATCGGCA
CCTGCGTTTCCGCAGCAGCGTGCGCGTGCAGCGGCATCGCGATGGACATGTCGAGATCAG
CCTGGGCTCACGCGTGCAGACCCTCAATGCGTTCGGCGGCATGTACATGGCCCTGATCGA
CGCCGGGCACCGGCACTATGTCGCACCGGCACTGCTGCGACGTGCGGTGGAGCACGCCTT
GGCACCGGAACTGGCCAACCTTGAGGATCCGGCAGCACACCCTGCGCACTGCTGACCGTG
GAACGCGATGCGCCGGGCGCTGCGCGGTTCCGGTCAGATCACGATTTCGCCCTCGTCCTC
GCCATCCCAGTAGTGGATGCGGCTGGCGCGCACGTGAATCAGCACCAGTCCCGGTGTATC
CACGCCCTGTTCGAACCAGCGCTCCAGGTCCTTCACCCAGTGCTGGCTCATCGTGGCCCG
GTCGCGCACCAGCACAGCCCTGCCCTGCACGTGCACGAACAGCGGCGGCTTGCCCAGCAG
CGACTTGCTGCCGGAAAAACCCAGCGCAACGGCGGGGTCAGCTTCAATCTCGCGCACCAT
GTCGGTGTCTTCGGTGGTGAAGAACCAGCTGTCACCGTCATAGTCCACGTCGCCATTGTT
GCTCATCGGACGGCCGGCAATCTCTCCACCGGCGTGGGTCTGCAGCAGGCTGAAATCAAT
GCCGGCCATTTTCCTGGCCAGTTCGGGCAGGGTGAGCTGGGTCATGGCGTCGTCCTTCAT
GGAATGGAATCCCAGCGTCTGCGCAGCGCGGTGACCTGGGCGTGGAGGGGTAGTTGCGGC
CTCTTCACAGGAAACGAGATAGAGCGCATGGCGCGTACGTGACGCATTCCTCACCACCAC
ACTGGCGTTAACGGCAGATGGAGGAACGGCCCTGCAAGCCGCGACACGCCCCTAACGGCG
TGCTGCCCCAGAATCGCGCAACCCCGTGGCGCGACCGGCATGGCTGCCGGTACAAACGCG
GCCTTTCCTCCGCAACCGCATGGCCTCCACATGGACCTGTCCGCCTGGCTCGCGTTCGGC
TGCTACCTGTTGGCGTTCTTCATTGTCTGCCTGTTTGCTGCGGCCTATCTGAAACGCTCC
GACTTCATGCCCTACCACGGCCAGGCCGTGGACAGGCCGTGGGCACAGATCGACCCCCGC
ATGCAGGTGCTGCTGATGGCACTCATCCGCGTGGTCGGCGCTGCCTGGATCGCACTGGCC
GGTGCCGGCGTGATGCTGGCCTGGTTGATCTTCTTCGGAGGTCACTTCGCACTGCCGCAG
CTGCTGGCGTTCCAGCTGTTCTGCCTGGTCGCCACCCTGCCGCCGGTCCTGGTCGCTTCC
GGCGTGCGGCGACGCACCGGTGCGCGTACACCGGTGCCCGCCGGCGCCGCGGTGGTGCTG
CTGTCGGTCATCGGATTCGTGCTGGCCCTGTTGTCGCTACCGCAGTGAGTTCTTTTTCTC
CCCTCTCCCCCGCGAGGCTCCACGATGAATCCCGAATCGATCTTCTACAGCGTGGTCAAC
GGTGATCTTCCACGCTCCCAGGCCGGCACCCTGCTCGGCTGGCGCTTCGTCGGTTACGAC
GATGCACTGCGCCGCATCCAGGTCGAGTTCGAGGCCGGGCCGGTGCTCACCAACCCGATG
GGCAACGTGCAGGGCGGTTTCCTGTCAGCGATGCTGGACGACTGCATGGGGCCAGCGATC
TACGCCACCCTGCCTGCCAACCGCATCGCGGTCACGGTCGAATCCAAGACCAGTTTCGTC
AGCCCCGCACGGCCCGGGCGGATCATCGGCTGGGGCGAAGTCGAGCACAGCAAGGGCAGC
ATCGCCTTCACCCGCGGCTGGCTGACCGACCCGGCCGGCAAGGTGCTGGCCACTGCCAGC
GCCACCTTCCGCGTGGGTGCGCTGCGCTGGCGTGGACTCTCGGTGCCGCGTCCCATCGCG
CGCCGGATGATTGCGCGCACGCTGCGGCGCGTGCATGCGCAGATCGGCTGATGGGTGCCG
TCAACGTGCGTTGCGGCCGCCGCCGGCCACGCGCACGCGGTCGCGGCCCTGCGCCTTGGC
CTGGTACATGGCCGCGTCGGCGGCACGCAGCAGGGTGCGCCAGCCCAGCGCGTCGGTGCC
GCCCTCGGCCACACCGAAGCTGGCGGTGACGCGCAGCACCTTGCCACCGACCAGGGCGAT
GTCCAGCCGCTGCAGCGCCACCCGCAGCGACTCGGCCAGCTGGCGGCCACCGGCCAGATC
ACCGTCGGCCAGCAACACGAGAAACTCCTCGCCACCATAGCGGGCAATGCTGTCGCTGCG
GCGCAGGTGGCGCTGCAGCAGCTGCGCCACCTGCACCAGCACCTCGTCACCGGCGTCATG
CCCGTGGCCATCGTTGATCGCCTTGAAGCGGTCCACGTCCAGCAGGATCACCACCGCGCT
GTTGCCACCGTCGGCATGACGCTGCTGCACCAACTCGTCCAGCGCGCGCCGGTTCAACAG
CCCGGTCAGCTCATCGGTGCCGGCCAGCTGGCGCAGCTCGCTGGTCAATGCCGAGCGCTC
GCGCGACTTCTCGCGCAGCACTTCGATGGCATCGAACAGGCGCTGCATCTCGGCCAGCGG
GTGGGTCACATGCTGCTCCGGGCCGGGCGCTTCCGAGGCGATCTGGATGACCTGCTTCTG
CGCCTGCAGCAGCGGCCGCAGGATCTGAAGATGCGCGATGCGCAGCGCCACGCCCAGCAC
CACCAGCGTGCCCAGCACCGTCGCCACCAGCACCACCAGGCGCGTCGCTTCGCGATTGCG
GGTGCGCTCGAAACGGGCGATGGACACGCTCAGGTAGCCGTCCCGCAGCGCTTCCAGCGA
CCGCAGGGTCGGCACGTAGCGAGTGGTGAATTCGGCGGTGGTCCACGGCGGCGGCACGCC
GCGCCGGCCATCCTCGATCAACTGTTCGATCATCGGCAGCGATTCGCCGAAGAACTGCCG
GCGCGCCATGTCCCAATGCCAGGACAGCGCCGGATCACTGCGGAACACCGCTTCATGGCT
GCCTGCCAGCCGCCACAGCTCCAGCAGACGGCCTTCGGTCTGCAATGCCGCCCGCACCTG
TTCGTCACGCCAGGCCCCCGGTACCGCCACCGGCGCCATCACGTTCGAGGCCAGGCGGCC
GCCATGCTCGCGCAGGTCGATCAGCACCTGGCCCTGCATCGCCGGAATCGCCGCTTCGCG
GTCGGCGCTGACCAGCACGTTGATCTGCGCCGAGGTCAGCACGTGCAGGCGATCAACCAC
GGCGAACATGCTGCTGATCGCGCGCTCCACGTCCTCCACCTGGCGCGCGCCATGCGGCTG
TGCCGCCACCCGGTCCACCGCGGCCCGCGCCGATTGCAGGCGACGTTGCGCATCGGCCAG
CAGCCCGTGTTCGTCGACCGCGCCCGGGTCAGCGTTGAACACGGTGTCCAGGCGTTGCAG
GGCGGTATCGACCCGCTTGCGCGCGACTGCCAGCTCCGCCGCCAGCCGGGCCTGTTCGCC
CGCATCGGCCGTGTCGGCCCCGAGCAGGCTGTTGGCGGGGCCGCGCTCGGCCGACACCAG
GTTGGCCAGGTCGAAGGTCTGCCGCAGCTGGCGCAGGCTGACCAGGTTGTCCTCGGCGGC
AGTGAAGCGCAGCGTGCCCTGCACCAGCGCGATGGCCATCAATGGCAGCGTACAGACTAC
GAACAGCCCGGCCAGGATCCAGACCCAGGTCCGCAATCCGATGGGCGACGCCTTGCGGGC
CATGCACATTTCCCCTGTAGTGCACAACACTGTAGCGGCCGCCTGCACAGGCGCCAAGCC
GCTACCGGATCAATCGTTGCCATGGGTATACCGCGCCCGCCGCGAACGCACCGACAAAGG
CCGCACGGGTTGTCGAATCGGGGCAAATTACGTCATGCCCCGCCGCGTCAGATCCAGCGC
TGGTCGACCAGTTCGCGCTTCACGTAGGCATAGAACACCGGTGCGGCGACCAGGCCCGGC
AGGCCGAAGGCCGCCTCCATCACCAGCATGGCCAGCAGCAGCTCCCAGGCACGCGCCTGG
ATCTCGCCACCGACGATGCGCGCGTTGAGGAAGTACTCCAGCTTGTGGATCACGATCAGG
TACAGCAGCGCCGCCACCGCCACATAGAACGAGACCGACAGCGCGACGATGGCGATGATC
GTGTTGGAAATGATGTTGCCCACCACCGGCAGCAGGCCGGCCAGGAAGGTGATCAGCACC
AGGGTCTTGGACAGCGGCAGGTGCACGCCGAACAACGGCAGCACGCCCAGCAGGAAGATG
GCGGTGAACACGGTGTTGAGCAGCGAGATCTTCACCTGCGCGAACACCACCTGGCGGAAC
GCGGTGGCCAGGCGGCTGGTGCGCCCGACCAGCTCCTGCGCCAGCGGGCCCATCTTCGGC
AGCGGCAGTTCGTCATACAGCGCGATCATCGCGCCCAGCACCATACCGATCAGTACGCGC
ACACCGACCTGTACCACCGAGGTACCGGCCACGCCCAGCTGCCGCTGGTGCTCGGCGGCC
CAGTCGTTCAGCGCCGCGCGCAACGCCGGCATGTCTTCGGGAATGTAGGGTTGCAGCAGC
GCCGGCACCTGGTGCCGCGAAGTGTTGAGAATCTCCATCAGGCGCGCCAGCAATGCGTCC
GGGCCGCCGGTCTCGTTGCGGAAGAACGAGGCCACGCCGATGCCGGCCAGTACCAGCCCG
CTGATGATGATCGCCGACAGCACGATCACTGCGATCGCCCGTGCCCGCCCCGGCGGCAGC
TTGCCCTCCACGGTGGAGGCCAGCACGTGCGTCAGCTGGAACACCAGCAGGCCGGACAGC
AGGGTCACTACCAGGCCGAGCTTCAGCGCCAGCCACATGCCCAGCAGCATCATCAGCCAC
GCCGCGATCCTTGGAATGGGGGGTTTGGGCTGGGCAACGAGAGCGTCTTGCATGGGAGCG
CGTCCGGGCGGGGTGGCCCATGGTAGAGGATTGGCATGCCGATTCCGCGTGCAGGATGAA
CGGGCATTTCACCCTCGTTCGGCGGCGGCGGTGCCGCACTCACTCGCCGTAGCTGGCCGT
GTTCTTGCCCTGCCGCTTGGCGTGGTACAGCGCGCGGTCGGCCAGTGCCAACCAGTCCTC
GACACTGCCGCCACGCGGTGTGGCGGCAATGCCGATACTGACGCTGAACTCCACGCCCGG
CGTGGCCTGCTGCGCGGCCTCCAGCAGGTGCAGGCGCACCCGCTCGGCCACGTGCATCGC
ATCGACGGGTGCGCAGTCGCGCAGCAGCACCACGAACTCATCGCCCCCCAGCCGCGCGGG
CGTATCACCGGGCCGGGCAAAGGTGCGCAATGTCGCCGCGATATGCCGCAGTACCTCGTC
ACCGGCGCGGTGGCCATGCGAGTCATTGATGCGCTTGAAATCATCCACATCGAGCATCAG
CAGGCAGGCAGAACCGCCCTGGCCCTGTGCCCGGTCCAGCGCCTGCTGCGCACGCAGGAT
CAGGAAGCCACGGTTGGCCAGCTCGACCAGCGGGTCCATCCGGCTGAGCCGCTGCAGCTG
ACGGTTCTGCGATTTGACCCGGCGCGCCAGCTGCCAGCTGAGAATGCTGAGGCCGATGCC
ATACACGAACAGGAACGGGACACTCAGCACGATCGTGCGCTGCGAGGTGACCGGCTGGTA
AGGGAAGCCGAGCAAGCACCAGGTGAGTGCGAAGCCCAGCAGCAGGGACAGCGTGGCGCG
CATCGCCAGGCGCACGCCACCGGCGGCGATCTTGTCGGCCACCAGCAGCGCGGCGAACAG
TGCGCTGGGCACCGCGCTCAACGCCATGAAGGCGATCCAGCCACCGCCGAAGAAGGAGTC
GGCCACCATGCAACGGAACTGGACGACCGCCGGCTGGCGGGAGCGCTGGGTCAGCCGCAG
TGCCAGTGCCGGCCACGCCAGCGCGTTGAGCAGCAGCAGGACCCAGGCCAGCCCGCCGTC
CTGGCGTTCAAGCATGATCGAAGCGATGGGGATCGCCCCCAGCCCATTGCCGACGAAACG
CATCCAGCCGATGCGACGTGCCGCGCCAATGCCTTCGACCGCGCCTTCCGCCGAATCGGT
GAAGAATGGCATTGCCGACCCCCTTGCGCGATCGCACCTGGTGCTACGGCCCTTGCCGGG
CTGCCTGCGATGAGTCTGACAGCTTTGCGTCAATTCGGGATCAAGGTTGCGCGATATCGC
GCGGGCCGCTGCCGCTGCCCCTCCCGCTGCCGCTCCCCGTGGTTACCCGGGGCGGGGCGC
AGCCGTCGAGCCACGCAGCTTGAAGCTGAACTCCAGCGTCTGCTGAAGCGGCACATCGAC
GTGCTCGATGATGGCGAGCAGCAGGTTGACCGCACGCTCGCCAATCTCCCGCATCGGCTG
CCGGATGGTCGTCAGCGGGGGCGTGAGGTAGCGGGAGGACGCCAGATCATCGAAGCCGAC
CACGGACAGCTCGTCCGGCACGCGGATGCCCAGGTCCCGGCAAGCGGCCAGGGTACCCAG
TGCCATCTGGTCACTGAAGCAGAACACCGCGGTCGGCGCGGCCGTGCCATCCAGCAGCGC
CATCGCCGCTGCATGGCCGGATTCCACGGAAAAGTCACCCGGCACGATGCTCAGCTGGCG
CAGGCGGCCACGCGCCTTGCCGGCCGCGCGGACCCCTTCCAGCCGTTGCTGGTGCAGGGG
GTTGTCAGGCGGCCCGCCGACCACCGCAATCCGTTCGTGTCCCAGCCCGTACAGATGCTC
CATCACCGCGCGTGCGGCGGCGGCGTTGTCGATGTGGACGCTGGGGATGCCCAGCGCGGG
GTCGAACTCGCAGCCGTTGACCACCGGTGCGGCGGCGCCGCGCTGCTCGACGATCTCGCG
CGCGGTCGGTGGCAGGCGATGGCCCAGCACGATCATGCCGTCGGCCTCGTTGCGCCGGAG
CATCTGCGCGTAGCGCTCCTCACGATCGGGTTGATGCTGGGTATCGCCCAGCAGGACCGC
ATAGCCCACCGCCTGCGCGGCCTCCTCCGCCCCCTGCAGGATCTGCGCGAAGAACGGATT
GGCGATGTCCGGGACGGTGACGAGGATCTTGCCGCTGCGCTGGGTCTTGAGCGTGCGCGC
CACCGTGTTGGGCACATAGCCCAGTGCGGCGGCGGCCTGCTCGATGCGCGCGCGGGTGGC
CGGCAGCACCTTGTCCGGCCGGGAAAGCGCGCGCGACACCGTACCGGCGGACACGCCGAC
GTGTTTTGCGATGTCGTAGATGGTGGCCATGGCGTTAGTCCTCCTGCCCGCTGTGCACTG
CACAACAGGTCCTGCGTAAGCCCCTGCTAGGATAATGCAATCGATTGCATCGAGGGCGAA
TCACGTTGAAGACGCTCAAGGGTCCAGCGCTGTTCCTGGCGCAGTTCATCGGCGACACAG
CTCCTTTTGATCGGCTGGACACGCTGGCCGGATGGGCCGCGGGTCTGGGCTATTCTGGCG
TACAAGTCCCCACCTCCGCGCCCCACCTGTTAGACCTGGCGGAGGCGGCGCGCAGCCAGG
CGTACTGCGACGACATTGCCGGCATGCTGGCCGGGCACGGCCTGCAGATCACCGAACTGT
CGACCCACCTGCAGGGGCAGTTGGTTGCCGTCCATCCTGCCTACGACAGCCTGTTCGACG
GATTCGCGCCACCGGACAAGCGCGGCAACCCGGCCGCCCGCCAGGCCTGGGCGGTGGAGC
AGCTGCGGCTGGCGGCGCAGGCCAGCCAGCGCCTGGGGCTGACCGCGCATGCCACGTTCT
CCGGTGCATTGGCCTGGCCCTACTTCTACCCCTGGCCGCAGCGCCCGCCGGGACTGGTGG
AAGAAGCCTTCGCCGAACTCGGCCGTCGCTGGCGCCCGATCCTGGATGCGTTCGATGCCT
GCGGCGTTGACCTGTGCTTCGAGATCCACCCGGGCGAGGACCTGCACGATGGTGCAACCT
TCGAGCGCTTCCTCGATGAGGTCGACCACCATCCCCGCGCGAAGATCCTGTACGACCCCA
GCCACCTGCTGCTGCAGCAGATGGATTACCTCGGTTTCATCGACCGCTACCACGCGCGCA
TCGGCATCTTCCACGTCAAGGACGCGGAACATCGCCCCAGCGCAAGCAGCGGCGTGTACG
GCGGCTACCAGGACTGGATCGACCGTCCGGGCCGGTTCCGTTCACCCGGTGACGGCCAGA
TCGACTTCAAGGCGATCTTCTCGAAGTTCGCGCAGTACGACTTCCCCGGCTGGGCGGTAC
TGGAGTGGGAGTGCTGCCTGAAGCACCCGGAAGACGGCGCGCGCGAGGGTGCCGCCTTCA
TCCGCGACCACCTCATCCGCGTGACCGAACGCGCCTTCGATGACTTTGCCGACAGTGGCA
CCGACGCCGCATCACTGCACCGCATGCTGGGAATCTGAGCCAAGACCGCCCCGGGAGGGC
AAGCCATGACGCACGCCATGTCGCGCCTGGGCGCGATGATGTTTCTGCAGTTCTTCATCT
GGGGGGCGTGGTTCGTCACCCTGGGCACCTACCTGGTGCAGGGCCCGCTGCAGGCCAGCG
CGAGCCAGGTGGCGACCGCGTTCCTCAGCCAGTCGATCGGTGCCATCGTGGCGCCGTTCC
TGGTCGGGCTGATCGCGGATCGCTACTTCGCGGCGCAGCGCATCCTTGCGGTACTGCATC
TGGCCGGTGCCGCGCTGATGTGGCTGGCGTCCACGGCAACCAGCTTCAGCATGTTCTCTG
CGTGCGTCATGGGCTACATGTTGCTGTTCATGCCGACCCTGGCACTGGCCAACAGCGTGG
CCATGCGGCACATGCAATCACCCGAGAAGCAGTTCCCGCTGGTCCGCGTGGCCGGCAGCA
TCGGCTGGATCGTGGCGGGCGTGCTGATCGGCTGGCTGGGCTGGGAACAGGCGCATCGGC
TTGAGCTGACGTTCCGGATGGCGGCGGCGGCGTCGCTGGTGCTCGGGCTGTATGCGTTCA
CCCTGCCGCACACACCGCCACTGGCGCAGCAGCGCGATGCCGGGCTGGGGCAGATCCTGG
GGCTGGATTCGCTGCGGCTGCTGAAGTCGCGCGCCTACCTGGTGTTCTTCCTGGCCTCCA
TCGCCATCTGCATCCCGCTGTCGTTCTACTACAACTTCACCAATCCCTATCTCAACGACC
TCGGCGTGCGCGGCGCGGCAGGCCTGCAGTCGCTGGGCCAGGTTTCCGAAGTGCTGCTGA
TGCTGGCCATGCCGTTCCTGTTCGTGCGGCTGGGGGTGAAGACCATGCTGGCGGTGGGCA
TGGCCGCCTGGGTGGTGCGCTACGCGCTGTTCGCCTTCGGCGATGCAGGTGGCGGTTTCC
CGCTGCTGGTGATCGGCATCGTGCTGCACGGCATCTGCTACGACTTCTTCTTCGTTACCG
GCCAGATCTACACCGATGCCCATGCCGGCCCCGCCGTGCGCAGCAGCGCGCAGGGCTTCA
TCACCCTGGCCACGTACGGCGTGGGCATGCTGATCGGCACCTTCCTGTCCGGCGCGGTGG
TGGAGCACTTCACCACCGAGGCCGGTCCCGACTGGCAGCAGATCTGGCTGTTCCCGGCCG
CTGTTGCGCTGGTGGTGCTGGTCGCCTTCCTGCTGCTGTTCCGCGACCGGCCGGCGGCTG
CGGCCGCGCCCTCCACACCCTGAGGATCCCCGTCGATGCCCAAGCTTGGAATCGCCATCG
TCGGCACCGGCATGATCGGCGCCGTGCACCGCCGCGCGGCCTTGCTCGCCGGCGCCGAGG
TACGCGGCGTGGCCGCCTCGTCACCGCAGCGCGCGCATGAGGCAGCGCACTCCTGGAATG
TCCCGCGCGCCTACCGGGATATCGAGGAGGTGATCGCCGATCCGCAGGTACAGGTGGTGC
ACGTGTGCACGCCCAACCATCTGCACCGCGCCATGGCACAGGCTGCGCTGGAAGCCGGCA
AGCACGTGATCTGCGAGAAGCCGCTGGCGACGACGCTGGACGATGCGCAGGCGCTGGCGG
TACTGGCCGCCTCGACCGGATTGGTTGCCACCGTCCCCTTCGTCTACCGCTACCACCCGG
TGGTGCGCGAGGCGCGTGCACGCATCGCGCAGGGTGACCTGGGGCCGCTGCACCTGATCC
ATGGCAGTTACCTGCAGGATTGGCTGCTGGACCCGGCCAGCAACAACTGGCGCGTGGACC
CGGCGCTGGGCGGCACCTCGCGCGTGTTCGCCGACATTGGTTCGCACTGGTGCGACCTGG
TCGAATGGGTCAGTGGCGAGCGCTTCACCGAAGTGAACGCGGCGTTTGCCACGGTGATCG
CCGAACGCAGCGCCGTCACCGGCCAGAGCTTCAGCACACCGGCGGCGAACGGCGCGACGC
AGGCGGTCGCGAGCGAGGACGTGGCGACGGCGATGTTCAGGACCGGCGCCGGTACGCTGG
CGTCGTTGACGGTGAGCCAGGTTTCGGCCGGACGCCGCAACCGCCTCTGGTTCGAGATCG
ATGGCGCCAAGGCCAGCATGGCGTTCAACCAGGAGGACGCCGAGCGGCTGTGGATCGGCC
TGCCCGACCAGCGCGAGGAGATCTTCGTACGCGGGCCAGGCGCTGGCAGTGCCGAGCAAC
GCCGGCTGTCGGCGCTGCCGGCCGGGCACGCGCAGGGCTACGCCCAGTGCTTCGAGGCGT
TTGTCGCCGACACCTATCGCGCCATCGACGGCGAGCAACCGGACGGCCTGCCCACCTTCG
AGGACGGCATGCGTTCGGCGCGGATCGTTGATCGTGTCATTGCATCGGCCAGGTCACGCG
CCTGGACCACCATCGGTTGAATCCCGGGAGGATCTGTTGATGAAAGCCCTTGTCCGTCGA
AGTGCAAGCCTCGTCCTGCTGCTCGCGGCGCTGCCCGCCTTCGCAGTCGAAGCCGCCAGC
GCGCAGAAGCCGATCGCGGTGCAGATGTACACCCTGCGCAATGCCGGCTCGCTCGAGCAA
CAGTTGAAGATCGTCCACGATGCCGGTGTGCACGCGGTGGAAACCGTCGGCACGCAGAAC
GTCAGTGCCGCGGAACTGAAGCAGCTGCTGGACCGGTATTCGATCAAGGCCATTTCATCG
CATGTGCCGCTGGCCGAGCTGCGCAGCAACCTGGATGGGGTGGTGACCTTCAACCGGTCG
ATCGGCAACACCACGCTGGTGGTGCCGTACCTGGACAGGAAGGAACGCCCGAGCGATGCC
GCCGGCTGGACCGCCCTGGGACAGGAACTGGGCCGGATCGCGAAACAGGTGCGCGGCAAG
GGCATGCGCCTGGCCTATCACAACCACGACTTCGAGCTGGTCGACTTCGATGGCAGGACC
GGGCTGGAACTGCTGTTTGCCGCCGCCGGCCCCGACCTGCAGACCGAGCTGGACCTGGCC
TGGGTCGCGCGTGCGGGCCTGGACCCGGCGGTGATGCTGGGAAAGTTCCGCGGCCACGTA
TTCGCGGTACACGCCAAGGACAATGCGCTCAAGGGCCAGGCCGAAGACGAAGGCGGATTC
GCTGCGGTCGGCCAGGGCGTACTGGACTGGAACACGATCCTGCCTGCTGCGAGGGGCGCC
GGCGTGCATTGGTACATCATCGAGCACGACCAGCCACGCGAGCCGGCCAAGGTCGTCCAG
GCCGGCGCCGACTATCTGCGTGAACACCTGACCACCAATACGCCTGCCCGTGCGCGGCGC
TGACGCATCAAGGAGCCCCACATGAAAATGATCCTGGCAATGGCGGTGGCCCTGGGCGGC
ATGAGTGTTGCGACAGCCGCCTGGTGCAAGGGCGACCCGGCTGCGGGAGCAAAGCTCTAC
ACCGCGAACTGCGTGGCCTGCCACGGCGCCGATCGCGCGGGCATGCCGGGCGCGTTCCCG
ACACTCACCGACATCGGCAAGCGCATGGCACCTGCACAGATCAAGGAAAAGATCAGCAAG
GGCGGCGGCCTGATGCCGCCCTTCTCCCAGCTGTCACAGCAGGAGATAGACGATATCGCC
AGCTACCTGGCGAAGTAAGCGGCCGGCGGCCACGCCAGCCGCATGCCACTACAGCTCGCG
CACCCAGATGTTGCGGTAACTGACCCTGGAGTCATGCTCCTGCAGATAGAGCGGCGCACA
CGCGTGGGGCGAATACGAGGGCGCCCCGATGTACTCGGTCTTGCCTGCCAGCACGGTGTC
ATCCTGCACCAGCACGCCGTTGTGCAGCACCGTGATGCGCGCGGGCGACACAAGCCCACC
GCCCACCGAGAAGCGCGGTGCCTTCCAGATGATGTCGTAGGCCTGCCACTGGCCAGGCGC
GCGCGAGGCATTCACCCGCGGCATGGCCTGCTTGTAGATGGAGCCCGCCTGGCCATTGGC
ATAGGTCGGGTTGTTGTAGCTGTCGAGCACCTGCAGTTCATACAGTTCCTGCAGGAAGAT
CCCGCTGTTGCCCCGGTTCTGGCCGTCGAAGCCCTTCGTGTCAGTGGGCGTGCGCCACTC
CACATGCAGCTGGACATCGCAGAAGCGTTGCCGGGTGCGGATGCCCTTGCTGCCCGGAAC
GACGGTCATGGCGCCCCCGGCAACCTTCCAGGGCACGCGTCCGCCCTGCTCCGATTCCCA
CGCGGAGACATCCTTGCCATCGAACAGCACGATCGCGTCGGAGGGGGCTTTGCCTGGCGG
CGTGGCCACGACAGCGGGCACGGGGGTCCACACTTCGGTCTTCTTCGGGTCGCGCGCAGC
GTCGGCACTGTCCTGCGCGAATGCAGATGCAGCGGCCAGCAGGCCAACAGTGATCAACGC
AGGGCGGATCATCAGGGTGGTGTCCATCAGCTGGTCCCCCACGCGGGCGTACCGGGGACA
TAGGCGAGGTCGCCGTCGTAGCGGCCGGGCACCGCGACGTACTGCAGCACGCCGGTCGCC
CCGACCTTGGAGGTGAAGAAGCCGAAGATGGCCAGCTGCTTGATCATCGTGAAGTAATGC
GGCATCGCCTCGCCCTCTTCAGGCGTACCGGTCTCGGTCACGTCGGCAGAGCGCGCCTTG
GCTTCGGCGTCCAGCGTTCGCAGCAACTGGGTGCGGGCTTCCGGCGCAAGCGCCACAAAC
CGGCCGCCGGCGCGCTTGTCGATATCGACCAGGCCTGCCCGGAACGTTGCCTGCTGCCGG
GCGGTGTAGCAATCGCTGACGAAGGTCGCCATGAACAGGCCGGCGCCGGCATCCTTCGCC
CCTGGCGTCCGGGTCCGCGGCAGGATGGTCTCGGCGATCTCGTCCAGCGTGCCGATGTCG
GCATCGGAGAACAGGGTCTTCACCGGTGCCGCAGCGGCGTTTCCCTGCGCGAGCGCAGGC
AGGCCGACCATGGCCGCGCCGGTGGCGGCAACGATCATCTTCAACAGTTCGCGGCGATCC
ATCAGAGGTTCCCCGCTTTCAGTTCGCGTACCGCGTGGTCGGCCGCGCGCGCGGTCAGCG
CCATATAGGTCAGCGAAGGATTCACGCAGGCGCTGGAGGTCATGCAGGCACCGTCGGTCA
CATAGACGTTGGGCGCATCCCAGACCTGGTTGTGCGCGTTCAATACCGAGCTCTTCCGGT
CACGTCCCATGCGTGCGGTCCCCATCTCGTGGATGCCCTTGCCCGGGGCATAGTCGTGGT
CGTGCATCTTCACGTCCTTGACGCCAGCCGCCTCCAGCATCTCGGCAGCATCGGCGGCCA
TGTCCTTGCGCATCGCCAGTTCGTTGGCGCGCATGGACACGTCCATCGCCAGCACCGGCA
GCCCCCATTTGTCCTTGCGGTCGTGGTCCAGGCGGATCGTATTGTCGTGGTGCGGCAGCA
TTTCACCGAACCCGGTCATGCCGATGCGCCAGTCGCCCGGTACGGTCAGCGCCTCCTTCA
GGTCGGCACCGATGTTCAGCTCGGCGATCTCGCGCGACCAGCCGGTGCGGCTGGCACCGC
CCTGGTAACCGAACCCGCGCAGGTAGCCGCGCTTGTCGGCCGCGACGTTGCGGAAGCGCG
GAATGTAGAAACCGCACGGACGGCGGCCGAAGTAGTACTTGTCTTCGTAGCCCTCGACCC
GGCCCGAGGCGCCCGCACCGAAATGATGGTCCATCACGTTGTGCCCCAGCTCGCCCGACG
AAGAACCCAGTCCCCCCTCCCACACATCGGTCGCCGAGTTCATCAGCAGCCAGGTCGAAT
TGAACGACGATGCATTGAGGAAGATGACCTTGGCGGTGTACTGGTAGGTCTGCCCGGTCT
CGGCATCGATCACCTCCACGCCGCGCGCACGCTTGCGATCCTTGTCGTAGAGCACTTCCT
TGACGATCGAGAACGGCCGCAAGGTCAGGTTGCCGGTCTTCATCGCCGCTGGCAGCGTCG
CCGCCTGGGTCGAGAAATAGGCACCGAAGGGACAGCCCAGGATGCACTTGTTGCGGTACT
GGCAGTTCACGCGCCCCTGCTCGGGCATCGGCTGGGTGATGTTGGCGGTGCGCGAGTGGA
TCATGTGCCGCGTTCCGCCGAAGGCCTTCTTGATCCGCGCGGCCACGTCCTTCTCGACGA
TGTTCAACGGGATCGGCGGCAGGAACTCGCCGTCCGGCAGCACGTCCAGTCCTTCGCGCG
TGCCGGCGATGCCGGCGAACCTCTCTACATGGTCGTACCACGGCGCGATGTCGGCATAGC
GGATCGGCCAGTCGGTGGCGATGCCATCCTTGAGGTTCGCTTCGAAGTCCAGGTCGGAAA
ACCGATAGCTCTGCCGGCCCCACATCAGCGAGCGCCCGCCTACGTGGTAGCCACGGAACC
AGTCGAAGCGCTTGGTTTCGATGTAGGGTGAGTCCTGCTCGTTGGCCCACATTCCTTCCA
GGTTCTCGGCCAGGCCGTAGTCGCGCATCAGCACCGGGAAGGCGGCCTTCATCGCCTGCG
TCGGCCGGTTGCGATGCGGGAAGTCCCACGCTTCCTTCATCGCATTGACGTAGTCCTTGA
CGTGCTCGATGTTGCGCCCGCGTTCCAGCATCAGGACCTTCAGGCCCTTCTCGGTCAGCT
CCTTCGCTGCCCAACCGCCACTGATTCCCGAGCCAACAACAATGGCGTCGTAGTGATTAT
CTGCCATGGTCTCTCACCTGGGTGGATATCGTTTCAGACGTCGCAGAGGCGGATCGCCTC
GCGCAATGAGGCAACGGGATCGGGCGCTGCAGGCGTGAATTCCTGCGCCAGATACCCCTT
GAAACCGGTGTCGCGGATCGCGCGACAGATGGCCGGATAGTGGAGCTCCTGCTGGTCTCC
AATCTCGTTCCGGCCCGGCACGCCTGCAGTGTGGTAATGCTTGAAGCAGGCGTGATGCTT
GCCGATGGTGGCGATGATGTCGCCCTCCATGATCTGCATGTGGTAGATGTCGTAGAGCAG
GCCGAAGTTGTCCGAGCCGAGCCGCTGGCACAGCTCCACGCCCCAGGCCGAGTGATCGCA
CAGGTAGTCGTGGTGATCGACCCTGGAGTTCAGTAGCTCCATCACCAGCACCACGCCGCG
CTTCTCGGCATGCCCGAGGATGCGCTTGAGGCCCGCCTCGGCATTGGCCATGCCGTCCTG
CGGGTCCATGCCGTTGCGATTGCCGGAGAAGCAGATGAGGTTGCGGTAACCGGCATCGGC
GACCAGGTCGATGTGCCGCGTGTAGCGCTCCACCAGCGGGTCGTGGAATTCGCGGCCGGC
AAAGCCCTTGGTCAGGCCCAGCTCCGCGCCATTGCACATCGAGCTGTAGACGCCGTTCGC
CTTCAGCGTGGGCCAGTCTTCCGGGCCGACCAGGTCGATGGCGGCGAAGCCGATGTCCTT
CACCGTCGTGCAGAGCTGGGCGACCGACAGCTGCGGGAAGGTCCAGCGTGCGACGGAGTG
CTTCAGGTTGCCCTTGAGCGCTGCGGTGGCGGCGAATGCAGGCAACGCTCCCGCAGTACC
CAGGGCTACGCCTCCAGCAACCGCCATGCGCAACGCATCACGCCGCGTGAGGCCCGTCGC
CGGAGCCGGTCTGATCGAATGGATGGACATCCACCTGCCGGCCTCCCAACCGGTATCAAA
CGCAACGATTCACAGCAATGCAATCGATTGCACCATAGGGGAGGAAATTGCCTGTTTGCA
AGTCGCGGCGCACGAAAACTGATGCTGCGGAGCACAATGCCAACGACATCGCGCAGAAAG
AAAAGCCCCGCATTGGCGGGGCTTTCTTTTCTAACCAAATCAGTCGCCTGAGATGAAATC
TACTGGTTTTTTGCTCAAGCGAGCGAACAAAATCAGTACTTCTTCAACGCCCCGAGCCTA
TGCATTGGCCCTTTTCTCGGAAGCATTGAATGATCACTGGGCGTTCGTAGGCTCACGAAC
CATATCAACCAGTTCCTGGATGTCTTCGTTCTGCATCCGGGTGCACCCCGCCGCCAGGGC
CCAGCCCTGCCTCGGAGACGGCGGATTGCAGAACTGCATAGCTCGCGACGGCGAGCGACA
GTAGTCAACCAAGCCAAGGCTTCGCGAAACGCGTACGCATCAGCTTTTTCCGATGACCGA
CTCAGACGCCGTCACAGTCACCACCTGCATTGGCTAGTCGGATAACTTCACGCAGGGAAC
CCTGGATGTCCGCCACTGAGCTGCAAATGTTCTCGGGCGCCACGTCGAACTTTGCAGGGC
CGGCCCGACGCTTGAAAGCAGCAAATTCGGACATGCATTGCCCTGCCAGCTTCTTGGCAT
CCAGCTTCGACGCGGCCTGAACCACTGAATTGCCCTGCGCAGCGAGGTAGCACTTGTAGT
CCTCTGAAAGCGCTCCATCCATACGGAATCGCGACAGTTCAACCAAGTGCAGAGGAGCGG
CAGCACTCCTGCTGCCCCCTATCAAGGCGAGACCAAGCTCAGCACCGTCTGCTCCTGCAC
AAGCATATGGCGTCTGAGAGCACAGTGACTTGCTCTCGGAACTTTTGTGCACCACCAGCG
AGGCAAGAATAGAGTGTTCGGCCATCTCAATGTCCGCCGCGAGTCTCTCTGACAGCGGAC
GGGCAGCTAGCGAGGACCCAAATTGAGCACAAAAGACGAAGCACGAAATCAGTGCGGTGG
TTTTCATCGACTCACCAGAAACGTCGGAAAGGCGCGCAAACTGACACATCCTAACTCTCC
ACTCCTGCTCGGGGGCGAATCAAGAACAGCACTCTCGCGCAAAAACTTGAGAAACTCATC
GAAGACAACGCTGCCAGCCAGGCACGGCTCGGAGAGCAACCTAACCAAAGCTTAGAGCTC
GTGACGTCGAGCGAAAGTAATCGGTCAATCCAAGGCTTCGCGATTAGCGAACGCTTCAGC
TATTCGTCTTCGTCACCTGCAGCCTCAACGCTATTGTTGATGAACTGGAGTGCCTTGCGG
TGCTCTTCAAGGACCGTGTCGTGAGCGGGCATTCCAGGACGAGCAACCTTAGAGAAGGCA
TGAATGACCTCCTTAACTTCCTCGTATCGCTCCAACCGAAGCAAGCAATCCACCAATCCA
GACGCGACCAACACATCGTGAGGACGAAGCTTCTCAAGCCCACGAAGTGCCCACAGGGAC
AACTCAGTATCATCGCTCCGAAACCCAATCCCAACAAGAAACAACCACGCGGCGTCACAA
GCAGGTTCGCGCCTTACAAGATTCAAAAGGTGGTAACGCGCGCCATTGTCGTCACCCGCC
TCAAGCATCTTGGTAATTTCATTAATATCCATCAAGATCGCTCTGCTTCATTAACTTCTG
ACACCGATAGGGAACGCACCCAAGCATGCAGCGCGCCAAGTTCCCACCCCAGACGCCCGG
CTGATCGAAATCACCCTTAGCGCGCGTGCAGGTAGTCTTACAGCCCTGAATATGGCTTTG
GCAATCAGCAATGAAGTCATCGTCATCTCCGTCGGCACACGCAGATCTGATCAATGCAAC
AGCCATCTGCGACGCTGGGCTATTCGGATTCAGAATACCGTTCGGACCAACCCCCAGCAT
CTCACCCGCCTTAAGAGCATTCCTAAGGCTATCGCTGTTGAACTTTGGACCAAAATCCCA
ATTGCCGTTCGGATTGCTGAGGTCGCCCCCATTGTACGCCCCAGCGGCACCCGGGGCGCC
CGTGACCACGGGGGGCGGGGGCAGTAAAGGAACTGCCTGCATCCCATCGGGGTCAACTGA
TGCGAGCGGGTTGCCCTTCACGTAGCCGTAGGTGCTGATTCCCCCCTGCAATCCGAGCGG
GTCTGACGTCACGAAGCGGCCACTGGCGGGATCGTAGTCACGCTGAACGTTGTAGTGAAG
GCCGCTTTCAGCGTCGTATCGCTGCCCAGGGAAGCGCATCGCGAACTCAAAAAGCGTGCC
GTCCTGGTCCGGATCGTCGTTTGGTGCCGTCGCACCGAACGCTTCCCCCTTCAGATCCCA
ACTCCAAACTGCGACGTCACGGGCTGGGTCAACGACAACGCGAGGGGTGCCCAGATGATC
CGGCTGAACGTAGTAGAGCGCGCTACCCTTCAGCAATCCGACTGGCAGGTTGTCCAACCA
GATCACCTGCTGACGCGCAATACCCGCCTGGTCGTATTCCCCCAGCCATTGCCCGCGCTC
ATCGTAAAGACTCAGTGCTGAGGCACCTCCGGCCTTACGGGCTATCTGCTGGCCAAGATC
GTTGTAATGGTATTCCGCAGCAACTGTGCCGTTTCGCTTTACCGCACTCAAGCGCCCCAT
TGCGTTGTAAGCAAACTCGCGCTCCACGCCTTGGATCGAAAGCGTGTTGCCAGCCGCATC
GTAGGCACGCGACACGCCCCCGACGCTTTGCAGGCGGTGACTGTCTGACGGATAGACGTA
GGCTTGATCAGCTCCATTGACCTTCGCAGACATGCGATTGCCCGTGGCGTCGTAGGAGTA
GCTGTCGATGATCGAGCCAGTGGCCGCATCCTTGAAAGCAGTCAATCGGCTCAAGGCGTC
GTAGGTCAGCGATACAGACGCTGCCCCAGTCCCGCCGGCGGTGAGGCCGGTCAACTCGCC
CACAGCACTGAACGAGAAGGCTGCATTCAGTGCTCCCGAGCCACTGCCGATCAACGCCGA
CGGACGGTAATCCTGGTCAACGTCTCGCGTCAGTGTACGCCCGTTGCCGTAGGCCCAGCC
CGCAGAGGGGCCGAAGGGATGGCGCTTTGCACTGGAAAGTAACACGACACGAGCAGCGCC
CGGTCGAGTCACGCCGATCTCGGTGACCATGCCGGCTGCATCTCGCTTGTAGTCCGCTAC
CGTTCCGTCAGGATAGGTGACAGAACGAAGTCGGCCAGCATTGGTATAGGCATAGCTGAC
GCCTACGCTCTGCCCCGATGACGTCTGCACCTTGCGCGTCACATTTCCGGCGCGATCGTA
GCAATACTGGGTTTTAGCGCCGTCATCCTGCATGGATGAGAGGCGCCCGCTTGCAAACGA
CTCACCAGCTGAGCAGATGTCCTCGACTTGGTCATACACGTATGACGCAACAATCGCTTG
GTCCCCATAAACCTTGCGCACCACGCGCCCCAGGGCATCGTATATGTAGCTGCTAGCCGT
GCCATTGGCGTCAACCTGCTTCGCCGGCTGCCCTGCACTGTTGTAACTGGCAGTGGTTGC
GCCCGTGTCAGGACTCTGGCGGCTCAACAAGTCACCCAGCCCTGAATAGCCGTAAATGGT
CGCCAGGCCTTTGGGATCGACAACCTTGGTGGTCCGGCCTTCGACGTCATACTCGTATCG
CGTCTCGACCGCCAACCCGGCAACATCCTGAAGCACCCTGCTGGGCCTTCCATAGGGATC
GTAGTCAAACTGTGTCTTGCGCTTCAGGGCATCGGTGATGAGCTGGACGTTGTTCGCCAG
GTCATAAGTAAAGTCGGTTGAATTCCCCGCTGCCGTCTTCTGGGACACCAGTTGCCCCAA
CTTGTTGTAAACGCGAGAGAGCGAACGCTTCAGTCCACCACCTGCGTCGAACACCTCCTC
TTTGGTGCGATTGCCTGCCACATCGAGGGTGTAGCGAATGTGGTTGCCGGCCCCGTCATT
GATCTGGACGAGACGGTGCGCATCATCGTAGGTGTAGCTGAGGGATACTCCGTCGGGGTC
AACAACCGATGCGACATTGCCTGTCGCATCATAGGAAAGGGAGGTCACTCGATCGTTGGT
AGACGCAGTTCCGTCCACGCTGCTCCGCTCGGTTATCGAGGTGAGCTTGCCTCGAGTGGA
ATAGCCAAAATCATGGATCGTGCCGGTCGCGTCTCGAAGGCGGCTGACACGTCCATTTCG
GTCGTAGGCCAGCCGTGTCGTCACTTGACCCAAGGCATTGGTCTCGGTCTGAAGGTCACC
AGCGCGGTGGCAGGAGCCCCCGAGAACGCCGCAACCCGACTCATCCGCGGTCAGGTAGTA
GCTGTACCCGGTAACGTCCTGAACATCGGACCGCGGCCCGTCTTCGGCAAGGACAAGACC
GACTTGCGGGCAGTGGGTGGCATCCACCGCCGAGCAGTAGGCGGTGGTCCATTGACGAAC
CCCAGCGGGTGCATTGGTTGCAGTTCCGCACACATACCCGACCGCAGCCGAATTGGCAGG
ATCCACCTCGCACCGCGCGACCTCCAGGCCCAACGCGTTGTACTTCCATGAGCTGCTGGA
AACGGCCACGCCCGCAGAGTTCTTTACCACCCGACTAAGGGGCGAACGCAGTGCGCTATC
CCACGTGGTCGTCGTGGTGCGCTGCTGGGGGGTGTCGGCGGCGTCAACCTGTTCGGCCAG
CAACCCGTCTGCCGTGTAAGTGGTCCTTGTAGTGATTCCCTTGAAGTCCGTGACCGACGC
CGGGTAGCCGTTCACGTCATAGGTCATGGCCTTGTAGGGTTGGTTGCATTGGTCACCGCA
GGCGGCCGAACCGCCCGCGGGCATCAGACGCCCCTTTCCTGTATCCACGAAGCCCAACTT
GGAAGTTGCTCCGAGTGGCCCCTTGACAGTTACTGGCAGCGTTCCCTTCCACGTGGAAGC
GGCATAGTCCAGGGTTGTGGTATCAACGCCGCCGGCGAACTCCGCGTGATAAGCGCGATG
GGTGTAGTCGAATTTGATGGTCTCGTAACGGACGCCTTTCTCATCCACAATCCCTGTGAG
GAAGGACGTGCCTGCGACAGTGGGGCTGTTGGCTGTTTCGTTGTAGATGTAGCCCTTGCT
TGTGGCGTCCGGATAGGTCACCGAGGCAAGCTGTCCTGCGGGGTTGTAGCCAAATGTTTG
CGATGCACCGTCTGGCAACATCATCGTGGTCAATCGCGATGAGGCATCATACTTAAAGCT
CAACGTGCGCCCGCTGGCGTCGCCAACGGTCAACAGGAGTCCAGCGACTGGCGCCACGTC
CGCCGGCGTGGTTGCGTCCGAATACTGCAAGGACAGAAGCTTCTTGCCAGCAGCGTCGTA
GACTTCCTTCAGCAAGCCTGTCGCATCGTAGATTTCGGTTTGGCGGTTCGCCGCCAACTG
CAATGCATAGCCGGTGCCCGCCTCTCGATCAACGAGCACGTCTGCGACATCGGCGTCGAC
AGTCCAGCCGCTTGAGGTTCGAGTGAACCGCTCTGAACTGCCATCCGGCCGAATAGCACG
GATGAACGTGTATTCTCCGGCCGCTCCAGTATTGGAAGCTAGCACCTCAAGTCGCCGATC
AAACAGGTGGCGCCACTGAGGCCCCAAGGAAGAACCCGGAGCACGGGGAGAACTGTTGTA
GAACCGCCGGAACATCAGGCCTGACGGAGATTCGAAGTCGGTTTCCTGCCGGTAAAAGTT
GCCGGTAGACGTATTGATCGGATCGCCCTCAAACGGGCTCCCTGGGTCACGGGCATTGGC
CTTTGAAGCACTGTCAGCAGCACCACGAGCCCCGGTTCCATCGGTTGCAGAGCCAAGCCC
GGCTGAACAGCGTTTCTGACACCCTCCGAAATTCTTCTGAGGCTGTCCAATCAATATCTC
GGAAGCAAAAACATTGTCACTTGCACTCCCGTTGACGTAGATCGTCGCCGCCCAGCCATC
GTTGCCGTATCGCACGGTAACAACGGGCGGCTTGGTGCACTTAGGGTCCTGTTGGCAAGG
GGCTTGGATCTTCCCGACCAGGAAGTTGACCGCAGCGCCGACGCTCTCAAACGAGCCAAC
CCCGCGGAACGACTGGACCTTATAGGGAGGGCCGTAGTAGGTGGCTGCACTTGCAGTCGA
TGTACCGCCTAATGCTAGGCAGAAGGAGAGAATTGCGGCAGCCTTGTGGCTGCGCAGGGG
CATTGCAAATGCCATTGGTACACACTCCATGTGAAAGACAACTGGCAAGTCCGGCCAAAG
GATTCCATCCGACATCAGTCCTTAATGCGCGGAACGAACATCTTGTCCCCCCAACCTTGC
TGGGGATGGGCAAATCCTAGAGCAAGCTAATGACAGATTTTGTGCGACAAGACAAGCTTT
GGAGAAGCACACCGCAATTGAGCATAGGCCCGCGGTAACCGTGTCCACAGGGTGTGCGAC
AGCCACGCGCCAGCTCGTTGGGCTTATGCCTGTCCTTCGCACGCCGTATCAAGACCCGAC
GAAGCCATGCACCAGCGATGGGCTCGAGCAGACGGCTTTCCCGTGCCGCTCTCCATTCTG
ATTCGCTATGGTGTGTCGCCAGTCATCCATCAACACCCTGCCGCAAGTAGAAGGTTAGAT
CACGGCTGGATTCTGCCTAACGAAAAAAAGGCCCCCATCCACAACGATGAGGGCCTCTAT
CAACACTAAAACCGTCAAGTAGGAATCAGAACGGAATATCGTCGTCAGCGAAGTCGTCCA
TCGGCGGCGCCTGCTGCGGCTGCGGGCGCTGGTTGCCACCCTGGTTGCCGTAACCCCCGC
CCTGGTTGCTATAGCCGCCGCCCTGGCCACCACGCTGGCCACCACCGCCGCCACCGTACT
CCTGGCGCGGCGCCTGCTGGCGCTGCGGACGATCGCCGCCGTAGTTGCCACCACCACCGC
CACCGCCGCCTTCACCGCGGCCGCCCAGCATCTGCATTTCATCGGCGATGATGTCGGTGG
AGTACTTCTCCACGCCGTCCTGGCCGGTGTACTTGTCGTAGCGCAGGCTGCCTTCGACGT
AGACCGAGCTGCCCTTGCGCAGGTACTCGCCGGCGATCTCGCCGAGCTTGCCGAAGAACA
CCACGCGGTGCCATTCGGTGCGCTCCTGCTGGTTGCCATCCTTGTCCTTGCGGACGCTGG
TGGTGGCCAGGCTGATGCGGGTGATCGCCATGCCGCCCTGGGTGTACTTCACGTCCGGGT
CGTTGCCGAGATTGCCGACCAGGATGACTTTGTTGATGCCGCGCGCCATAGGTACCTTCG
TCCGTTGTCCAGGGGCAGACCGCCAGTGATAGCACAGCCCCGGGCGGGGTGCAGTACGCT
GAGCCGCCCCTGGTGAAATTTGGGGGAATGCGAGAACGACGCATCTTACCATTGCCGCCG
CCTTCCGCCCGGTCAGGAGACCCCGACCGCAACGAAGGATCACGCTGATTTCCTTGTCCG
GCAATGACTTACCTGTGCCCAGGCCGACGTTAAGAGGGGCATTCGCGTCTGCGCATGGCA
TCATGCCCGGGCACCTCCCACCTGCCCGCTCCGCCCACACATGACGATCAAAGGCAAAGC
CACCTCCCTGGACATCGCCCACCTGGCCGGGGTCTCCCAGCCGACCGTGTCGCGGGCCCT
GCGTGGCAGCCCGATGGTCAACGCCGAGACCCGTGAGCGCATCCTGCGCATTGCCCGCGA
GCTGAACTACAAGGTCGACAAGAACGCCTCCAGCCTGCGCCTGCGCAACGCCGGCACGCT
GGCCCTGCTGTTCTTCGAGGACCCGACCAACGACGACTCGCTGATCAACCCGTTCTTCCA
CTCGATGCTGGGCTCGATCACCCGCGCCTGCGCCCTGCACGGGCAGGACCTGCTGGTCTC
GTTCCAGCAGCTGTCCACCGACTGGCAGGCCGATTACGAGGACAGCAACAAGGCCGACGG
CATCATCCTGCTCGGCTACGGCGACTATCACGAATCGCGCGACCGCCTGCAGCGGCTGGT
CGAACAGGGCACGCACTTCGTGCGCTGGGGCGCCGCCCTGCCCGGCCAGCCCGGTGTCTC
GATCGGCAGCGACAACTTCCAGGGCGGGCATGACATCACCACCCACCTGCTGCAGCAGGG
CTGCCGCCGCATCGCCTTCCTCGGCCATGCCTCCAGCCACTACCCCGAATTCCAGGAGCG
CTACCGCGGCCACGTCGCGGCTCTGCAGGACCACGGCCTGGCCCCCGAACCGGCGCTGCA
GCACGATGCGATCACCACTGAAGCCTCCGGCCAGGAAGCCTGCCAGGCCCTGTTGGCGCG
CGGCGAGCCGATCGATGCGATCTGCGCGGCCAGCGACCTGATCGCCATCGGTGCGATGCG
CGCCCTGCGCGAGGCCGGGCTGCGGGTGCCGCAGGACGTGGCGGTGACCGGCTTCGACGA
CATCCCGCTGGCCGCTTCGGTATCCCCCGCGCTGACCACGGTGCAGCAGGACACCAAGCA
GGCCGGCCAGCTGCTGGTGGAACGCCTGCTGGCGCTGATCGGCCGGCAGCCGGTGGACAG
CCAGAGCATCCCGGTGAAGCTGGTGGTGCGCGAATCATCCCTGCGCGGGTAAGGCGCCGC
TGGGCCGGCGCGCTGGCCAACGCACGACGGCGGGATTCTCCCCCCATGACCAACGGCGGA
TGCGCACGGAGGCGGTAGCGCGGATAACGCGCAGACATTGCCCATGGAAAGGTGTACGTC
GCATGCTGAAGATCGATTCGCTGTCCAAGACGTACGCCAACGGCGTGCATGCCCTCAACA
ACGTCACCCTGGACATCCCGCGGGGCATGTTCGGCCTGCTCGGCCCGAACGGCGCCGGCA
AGTCCTCGCTGATGCGCACGCTGTCCACCCTGCAGGAGGCCGACAGCGGCACGGTGACGC
TCAGCATTCCGGGCGAGGCGCCGATCGACGTGCTGCGCGACAAGGACGCCGTGCGCCGTC
GGCTGGGCTACCTGCCGCAGGATTTCGGCGTGTACCCGAAAGTCAGCGCGCTGGACCTGC
TGGAGCATTTCGCAGTGCTCAAGGGCCTGACCCAACGCGCGCAGCGCCGCGAGGTGGTCG
ATGGGCTGCTGCAGCAGGTGAACCTGTGGGATGCCCGCAAGCGCAAGCTGGGCACCTACT
CCGGCGGCATGCGCCAGCGCTTCGGCATTGCCCAGGCGCTGCTGGGCGACCCGCGGCTGG
TGATCGTCGACGAGCCCACCGCCGGCCTCGACCCGGAGGAACGCAACCGCTTCCTCAACC
TGCTGGCGGCGATCGGCGAGAACGTGGCGGTGATCCTGTCCACCCACATCGTCGAGGACG
TGACCGACCTGTGCCCGACGATGGCGATCATGAACAAGGGCCAGGTGCTGCTGACCGGCC
GCCCCAGCGAAGCGATCAACGCCCTGCAGCACCAGGTCTGGCGCAAGCAGGTCGATCCTT
CGGAGCTGGCCGACCATGAAGCGCGCTACGTGGTGCTGTCGACCCGTCTGGTCGGTGGCC
GCCCGGTGATCCATGTGCACAGCGCCAACGACCCCGGCGACGGCTTTGCGGCCGTGGCTC
CCGACCTCGAAGACGTGTACTTCCAGCGCCTGCGCCTGCAGGCCCGTGCTCGCGCAGCAG
CCTGAGCGGAGCACGCCATGATCCTCGATTTCTTCCGTTTCGAGCTGCGCGAGCAGCTGC
GTTCCCCGCTGCTGTGGCTGCTGGCCGGGCTGTTCGCCCTGCTCGCCTTCGCCGCTGCGT
CCAGCGACGCCGTACAGATCGGTGGTGGCAGCGGCAACGTGCACAGCAACGCGCCCACCG
TGATCGCGCAGATGCTGGGCATCTTCACCCTGCTCGGCATGCTGGTCACCGCCCTGTTCG
TCAGCAATGCGCTGCTGCGTGACTTCGAACTGGGCACCGCCGAGCTGATCTTCGCCAGCC
CGGTGAAACGCCGCGATTACCTGGCCGGCCGCATCGCCGCCGCCTTGGCTACCGGCCTGC
TGTTCTGCCTGCTGGTCGCTTTCGGGCTCTGGCTGGCACCGTTCATGCCCTGGGTGGACG
CCGAGCGCATGGGGCCGATCAGCTGGCAGGGCTATGCCTGGAGTTTTGCGGTCATCGTCA
TTCCCAACCTGTTGTTCACCACCGCGCTGCTGTCATTGCTGGCAGCGGTCACGCGTTCGA
TCCTGTGGGTCTACATCGGGCTGGTGGCCTACCTGGTGCTGTTCGGCGCCAGCGCGGCGG
TGCTGCGCGACATCGACAACACCTGGCTGGCGGTGCTCAGCGAGCCTTTGGGCATGCGCG
CCCTGTCGCGCACCATCCGCTACTGGTCCACCGCCGAGCACAACAGCGGCGTTCCCGGCC
TGGCGGGCTACCTGCTGGCCAACCGTGCCCTGTGGCTGGGTGTGACGGCGCTGCTGTTCG
CCGCCACGTTCGCCCTGTTCCGCACCGAGCGCAGCGGCAGCGGCCGTCGTCGCTGGGGCC
GCCGGCAGGCGCAGCCGGTTGCCGACGCCGCCGCCCTCCGGCCCAACCGCACCCCGTTGC
CGCGCGTGGTACCGGCATTCAGCGCGACCACCGCGTGGCAACAGTTCCTGCGCCAGGTGC
GCTTCGACACGCGCGGCGTCCTGCGCAGCGTGCCGTTCATCGTGCTGCTGGTGCTGGGCC
TGGCCAATTTCCTGCCCAACGCGCTGTTCCGGCAGACCCTGTACGGCACCTCGATCTGGC
CGGTCACCTCGCAGATGATCATGGGCCTGCAGGGGGCCTTCAGCTGGCTGCTGGTGATCA
TCGTGCTGTTCTTCGCCGGTGAGCTGGTGTGGAAGGAACGCAGCGCGCGCATCAACGAAG
TGACCGATGCCATGCCGGTGCCGAACTGGGTACCGCTGCTGGCCAAGTTCACCGCACTGC
TGGCAGTGATCATCTGCTTCCAGGCCGCCGGTGCACTGGCGGCGATGGGCGTGCAGCTGG
TCAAGGGCTACACCCACCTGGAGCCGCTGCTGTACCTGCGCAGCCTGGCGCTGGACTCGG
TGATCTACATCCTGATGGGGGGCCTGGCACTGGTGCTGCAGGTGCTCACCAACAACAAGT
TCGTCGGTTACGCGCTGCTGATCGTGGTGATGATCGGCCAGGGCGTGCTCGGCATGCTGG
ACTACACGCAGAACCTGTACACCTTCGGTGGCTGGCCCAACGCTCCCTATTCGGACATGA
ACGGCTACGGCCACTTCCTGCCGGGGCAGCTGGCGTTCCAGGGCTACTGGGCGCTGTTCC
TGCTGACCCTGATGTGCCTGGCATCGGCGCTCTGGGTGCGCGGTGTCAGCCAGGGCCTGC
GCCAGCGCCTGGCCCTGGCCGGCCGCCGCCTGCGCGGCCCGACCGGCGTCTTCGCCGGAC
TTGCGGCATTGGCCTTCGCCGGCGTGGGCAGCTGGCTGTACTGGAGCACCAATATCCGCA
ACGAGTTCATCTCGCCCGACCAGCAGCTGGACCTGCAGGCCCGCTACGAGCGCGAGCTGT
CGAAGTACCGCACCCTGCCGCAGCCGCGCATCGTGGCGGTGGACAACCGCGTGGACCTGT
TCCCGGAATCGCAGTCGATGGTGATCGATGCGAACTGGACGGTGCGCAATACCCATGCCA
CGCCGATCCAGGACGTGCATGTCTCGATGGGCGATGACAAGCAGCTGGTCGACGTCGACC
TGGGTGGGCAGACGCTGTCGTTGCACGATGCCGATCTCGGCTACCGCATCTACCGCCTGC
AGAAGCCGCTGCAGCCGGGCGAAACCCGCAGCGTGCATTTCCGGGTGGTGCAGAAACCCA
ACGGCATCACCGCCGGGCTGGCGCCGAGCAACATCGTGGACAACGGCACCTTCTTCAACA
GCCGCGTGCTGCCCTCGTTCGGCTACAACGAGGGCGCCGAGATCAGCGACCGCAACGAGC
GGCGCAAGCGCGGCCTGGGTGAGCCGCGGCGCATGCCCAGGCTGGAGGACGACGCCGCGC
GTGCCAACACGTACATTGCCAATGATGCCGACTGGCTCGACTTCCGCACCACGGTCTGCA
CCGCACCGGACCAGGTGGCGCTGGCCCCGGGCTACCTGCAGCGCGAGACCACGGTCAACG
GCCGGCGCTGCTTCAGCTACGCCATGGACCGGCCGATGCTGAACTTCTATGCCTATCTAT
CGGCACGCTGGGAGGTGCGCAAGGCGAAGTACAAGGACATCCCGATCGAGGTCTACTTCG
ATCCGGCGCACGGCTACAACGTGGACCGGATGATCGAGGCGGTGCAGAAGTCGCTGGCCT
ATTACGAGGCGAACTTCACCCCGTACCAGCACCGCCAGGTACGCATCATCGAATTCCCGG
GCTATGCCCGCTTCGCGCAGTCGTTCGCCAACACCATCCCCTATTCCGAGGCCATCGGTT
TCATCGCCGACCTGCGCGACCCGGACAAGGTGGACTACGTGTTCTACGTGACCGCGCACG
AGATCGCGCACCAGTGGTGGGCGCACCAGGTGATCGGCGCCAACGTGCAGGGTGCGACCG
TGCTGTCCGAATCGCTGTCGCAGTACTCGGCCTTGATGGTGATGGAGCAGGAATACGGCC
GCCAGCACATGCGCCAGTTCCTCAAGCGCGAACTGGATGGCTACCTGTCCGGCCGCGGTG
GCGAAGCCATCGAGGAACAGCCGCTGGAACGCGTGGAAAACCAGCAGTACATCCACTACC
AGAAGGGTTCGCTGGTGTTCTACCGCCTGCGCGAGGAAATCGGCGAACAGGCGCTGAACC
GTGCGTTGAAGCGCTTCCTGCAGGACAAGGGCTACCAGCAGCCGCCGTACACCACCTCAC
GCGAGCTGCTGGGCTACATCCGCGCCGAGACCCCGGCCGACCGCCAGCAGCTGGTCACCG
ACCTGTTCGAGAAGATCAGCTTCTACGACAACCGGGTGATGGCCGCCAGCGCCCGCAAAC
GTGCTGACGGCCGCTACGACGTGACCCTGGACCTGCATGCCGCCAAGCAGTACGCCGATG
GCAAGGGCAGGGAGAGCGACGCGAAGATGGATGACTGGGTCGAGATCGGCGTGTTCGCCA
CCGGGCCGTCGGGCAAGGAACGCGACCAGAAGGTGCTGTACCTGCAGCGCCACCACATCA
CCAGCGCCGCGCCGAAGATCACGGTGACGGTGGATGAAAAGCCGAACGAAGCAGGCTTCG
ATCCCTACAACAAGCTGATCGACCGGGTGAGCGATGACAACCGGCGCAAGGTGACGATGT
GAAGCAACGGGGCGCCGGCCGATGTGCCGGTGCTCCGCGCGACGCGTGCGGGCTTGGCTT
GGCCTTGCTGTAGTGCCGAGCCCTGCCCCGCACACCGTCCACGACAACCGCGAAGGTTCA
GCGCACCGGGGCCTTCGGCCCCAGCAACGCCAGCAGCACGAAGACCACGATCGAGGCGAC
GGTGCCAAGCACCGCCGGCAACCCGAATGCCCACGCCGGACGGCCCTGCTGGCGCGCCCA
CTGGCCCAGATGCCAGGCCGCCCCCAGGTTGATCAGCCAGGCAATGGCGAACACCGGCCA
CAGCACCATGCCCACCGCACGCAGAACAGGCATGGACACCAGTGCGGCGACGATGGCCGC
GATCAGGAAGACCAGTGCGGAGCGGGAATGGCGTGATCGTGCCGGTGCGTCGGCGGGTGA
TTCGCTGAATTCCATGGAGAGTGCCTCGATCCCGATGTAGTCCAAAGGGGATCACGTACG
GTGCCCGAAGGGAAGCTCTCTGTAGTATCGAGCCGTGCTCGACTGATCCGGCATTGCGCG
AACGGCAGCCGAGCATGGGCTTGGCTCTACATGACAATCAACCCTGGGCGAAGTCCTTCA
GGATCTCGCCGACGCCGCTGGGCGAGATCTCGAAGCCCAGCGAAGTGCCCGGGTTGATCA
CCACGCCGTAGCCACCCGGCACGCGGCGCAGCACGTCCAGCATCCGCCAGCGGATCTGGT
GTTCGGCCTGCTGGCTGTAGATGCCCACCCGCGACGGATCGGTGAACACGGCCACGTGCA
GGGTGCCCTGCTTGTCGAACAGCAGCGGGTCGAAGCCGCTGCCATCGGGGGTCACCAGGT
TGCCGGTCAGCAGTACCACCTCGGAGGCGACGAAGGCCTCCATGAAGGCGCGGATCGGCA
CCGACCCGTCCATCGCCGCCTTCAGCAGGGTTTCGATCGGGGTCTGCGGGGCGAGGTCGG
TCATGGCGATACGGCGGGGCGTGAGGGGGGGCCTATTGTGCCGGATATGGTCACCCCGGT
AGTGCCGGCCGCTGGCCGGCACCTGAAGGTGCCATGGATTCATGGGTTGCCGGCCAGCGG
CCGGCACTACCGCCCCAGACGCACGTCCCGCGCCCGCTGGTCGGCCATCGCCTTGTCCAG
CTCGGCCTGCAGCGCCGGCTGCTGCACGGCGGCATCGAGCACGTACACCTTCACCCCGTG
CGCCGGCACTTCGGCCTTCAGGGAAGCATCCACCTGCAACGAACCGCCGTCCAGCGCATC
ACGCCAGCGGCCCGCCTGGACGTACCGCGCCACGGTGAAGGTCTTCGCACTGTCGCCCTT
GTTCAGCAGCACCAGCGCGGTCTGCGCCACCTCGCCATGCTGCAGCACGCGGAAGAACAC
CGCCTCATCACCCTGCAGGCGCTCGTTCACCTGCAGGCCGCGCTGCAGCGCCGGAGTGGC
TGCGCGCAGCCGGGCGATACGCTGCAGCGGCGCGAAGATCGGACTCTTCGGCGCAGCATC
CACACGCGGCTGGCCGAAGTAAGCGCGATTGCCGGCATGCTCGGCACGGCCACGCATGAA
GCCCGTCTCCGAGCCGTAATAGACCACCGGAATGCCGCGCGCGGTGAACAGCCAGTTGTG
CGCATCGATGAAGCCGTTGTCACTGGCCTGCAGGCGCGGCATGTCGTGGTTGTCGTAGAA
GCTCATCAGCTCGTACGGGTTGGCATACGGCCCCCCCCTCAGGTGCAGCGGCTCGGCCAG
GGTTTCAAAGCCCTTGCCGGCGGTGCCGAACGCCTGCTCCAGCGCACCGCGCAACGGGAA
GTCGAGCACGCTGACGTTGGCGTTGGCCGGCCAGGTGTGCTCTGCAATGCGCGCGGCATC
GTAATCGAACGCTTCGCCGAACATGAACATGCCCGGGTGCTCGGCGCGGATACGCTTGAC
GAAGGCATGCCACCACGGGTGCGGCAACCAGCCGATGGTGTCGATGCGCAGCGCATCCAC
GCCCTGAGCGGCCCATTGCAGGTAAGCACCGACCAGGTAGTCCATCACCGCCGGATTGTC
CTGGTTGAAGTCGGACAGCTCGGCAAGGTTGCCATCGAAGATCGAGCCGTCCTTGCTGTC
GACCGGTCCAATGCTGTTGTAGAACGCGTGCAGCGGGTTGTGCTTCGGATCCAGTTCCTG
CGGCGGCAGGTTCTGGTGGTCGGCGATCAGTTTTCCGTCCTTGTCGAAGATCTGCCCGAA
CTGCGGCTGCCGTGTCGGCATGGTCCAGGCCGGCGAACCGTGGTTGCCTACGATGTCCAG
CACCACCTTCAAGCCGGCACCGTGCAGGCCCTTGGTCAACCCGGCGAAATCCAGGTCTTT
GCTGGGCAGGTGCTCATCGAGCTTGTAGAAGTTGATGCCCCAGTACCCGTGGTAGCCGGT
CTTGCCGCGGTCGGTCAGCGTGCTGGTGCAGCTGATCGGCTTGCTGCCGGTAAAGGCCTC
GTCCGGGTTGTCGACGATGGGCGTGATCCACACCGCGCCGAAGCCGAGGTTGCGGATGTA
CTGCGCATTGTCGAGCACGCCGCGGAAGTCGCCGCCGAGATAGCCGATGTTGCCGTCCAC
CTTGTCCGGGCAGGGCACCGGAATATCGAAGGTGCGGTGCACGCCGCCCTGGTCACGGTG
ATCGTTGGACGGATCACCGTTGACGAAGCGGTCGGTGACCACGAAGTACACCGCATCGCT
GGCGAACGGTTCGGTGGTGCCCACATAGTCCGGGCGCGGCGCGGCCGCCGCATGGCCGGC
CAGCAGCATCAAGGAAACAGCAACAGACAACGCAGCACGCATCACACCACCTCCGGACGG
GACGGAACCCACAACACGCACAGGCCGGCAATGAACAGGCTGCAGCCGCCCAGCACCAGC
ACATGCATCGGCTGGCCGCCCAGCAACGTGCGCAGGGCGAAGCCGAGTGCACTGGCCGCC
ACCAGCTGCGGGATCACGATGAAGAAATTGAAGATGCCCATGTACACGCCCATCTTCGAT
GCCGGCACGCTGTCGGACAGCAGTGCATACGGCAGCGAGAGGATGGACGCCCAGGCGAAA
CCGACGCCGACCATCGACAGCAGCAGCCAGTGCGGGTCGCGGATGAACATCAGCGAGACC
AGGCCGGCACCGCCCAGCCACAGGTTGACCAGGTGGCTCCAGCGCAGGCCGATCGCACGC
ACCATGAGTGGAATCAGCACCGCCGCCAACGCGGCGAACCCGTTGTAGGCGCCAAACAGC
ACGCCCACCCAGTTGGCGCCCTCGTTGTAGGCCGCCGACTCTGGTTCAGTCGAACCGAAG
TGGGCGCCAGCCACCGCGGCGGTGGTGTAGATCCACATCGCAAACAGCGCGAACCACGAG
AAGAACTGTACCCACGCCAGGCGACGCATGGTGACCGGCATCGCGCGCAGGTCGCCGACG
ATGGCGGCCAGCATGTGCGTGGCCGGCAGCGTACGCGCGAGCGCCAGCAGCAGGCCATAG
CCGGCACACAGGCCGGCCAGCACGTACAGCATCCGGTCGCCCTGCCGCCAGGTGATCAGC
AGCGCCAGCAGTACGCCCAGCCCCAGCCATCCGGCCACCTGCACCCAGGGCGCCGGGCCG
CTGATCGGCGCCGCTGCGTGATGTGCCGGAGGTTCGGCGTCATCGAAACCGGCCAGCTCC
GCCGGTGAGTATTCGCGGGTGCTGACCACCGTCCAGGTGATTGCCGCCAACAGCACCACC
GCGCCGAAGTAGAACGCATAGCGCACGGTATCAGGCACCTCACCTGCGGCGGCCGTATTG
GCGACCCCGAAGTGGGCCAGGATGAACGGCAGGAAGCTGGCGACGATGGCGCCCACGCCG
ATGAAGAAGCTCTGCATGGCATAACCGGCCGGACGCTGGCGCGGCGCCAGCTGGTCGCCG
ACGAAGGCGCGGAACGGCTCCATCGACACGTTGATCGAGGCATCGAGTACCCACAGCGTG
CCGGCGGCGATCCACAACGTCGGCGAGTTCGGCATCACCAGCAGCGCCAGCGTGGTCAGC
ACCGCTCCGATCATGAAATAAGGACGGCGGCGCCCCCAGCGCGTCCAGGTGCGGTCGGAC
AGGTAACCGATCACCGGCTGCACCAGCAGGCCGGTCAGCGGCGCGGCGATCCACAGCCCG
GGCACCGCGTCGATGTCCGCGCCCAGCGTCTCGAAGATGCGGCTGGCATTGGCGTTCTGC
AGGGCGAAGCCGAACTGGATGCCCAGGAAGCCGAAACACATGTTCCAGATCTGCCAGAAC
GACAGCTGCGGCTTGGCGGTACGATTCATCGTGCGCCCTCTGCCGCGGCCACCGGCGCCA
CCATCAGCGCCTGCACCTGGGCCTGGTTGAGCACGCCATCGCGTCCGCCCTTGCCCCCGG
TGTAGTGCGCGAAGTGCTGCAGCGCGCTCATGTTGAAGCCTTCTTCAAGCGTGACCGTGC
ATCGGCCCTTGGGCACCGTGAATGTCGCCGAGGTCGAGTCCTGCACGGCCACGCTGTGCG
GCAGGGTGACGGTGTGCCGCTGCAACGGCTGGCCCGGGCACTGCAGCACCAGCTGCTTCA
CCGCAGCGGTGACGCCGGTGTTGATCGGCCCGTTCGGATTGCGGTACTGCAGGCGCAGGC
GCACCTGCCCGGCCCTGGCGGAGGTGAACTGCCAGCGCTGCGTACCCTTCAGTCGCTGCT
GCGGACCGACGCAGACCATCGGGCTGTGCAGCGATTCAATTGCACCGTCGCGCCGGGTCA
GGCTGAGGCAATGCTGCAGGCCATCGTCACCGATGCGTGCCAGGCCATTGCTGGCGGCGA
GCGCCCGGCCGTCCTGCCACAGCACCTGGCCGGCAGCGACCACGACATTCCAGCCCCTGC
CCTTGCGTTGCACCTGCGGTGCGGCCGGCGTGGCCGGTGCGCGCGCATCTGCGTCGGCCG
TCGTCGCCGCGCTGCGTGGCGCGGCTGCGGCGGGCACCAGCTGCACGGTGGTGGTGGCGC
CACGGGTCTTCACCTTGCCCGCCACCAGCAGGCCATCACCCACCTGCTTCGGTCGCTCCA
GCACATAACGCCTGCCATCGGCCTCCAGGGAGATGCGGCGCTGATTGCCGAACAGTTCGG
GCACCAGCACGGCCGGCAGCTTGGGCTGCACGCGGCCATCGTCCTGCACGCCGAACACGC
CCTCGACCACCATCGACAGATAGCCGGCCACCGACCACAGCTGGCGTTCGGAGTTGACCA
CCGGGCCGCTCAGCACGCCCTCGTCAACATGCACCGCCTGGCTGACCAGCTCGTAGTTCT
CCATGTTGGAACCGGCCAGCGCGGCGCCCTGCATCAGCGAGCGGATCTCGGCGGCGATGC
GCGGTGCATCGTCCAGCTGGCGCGCCGCGCGCAGCGAATAGGCACTGACGAACGGCCAGA
TCGCGCGGTTGTGGTAGATCGGCTGCTGCGCCTCCTGCGGCCACACCACCGGGCTGCCGG
CCGGCCCCATCGGATAGGTGGCCAATGCACGGCGCGCCCGCTCGGGTGGCAGCACTTCGG
CCAGGATGCCCAGCGACAGGCCAAGCAGATCGACCTTGGCGTACGGCACCGGGTGCGCGG
CCTCGCCGATGTAGCTCATGTACTGGCCGATATCCTCGCGCCAGAAGCGCGCATTGATCT
GCTGCGCCAACGCATCGGCCCAGGCCCTGTAGTCGGTCGCGCGGGCATCGCCGTGCTGCC
CGGCCAGGCGTTCGGCCAGGCGCAGTGCCTGGTAGTGCAGCACGTTGGTGGACAGTGCGT
AGGAATCACCGATGAAACGCACGTCCTCGCGGGTCCAGTCTGGATAGGTCTGCTCGCGCC
AGTCCAGGAAGGAGGTCTCGCCGCGGTACAGACCCATCTGCGCGTCGAACACCATCGCGC
GGTCCTGCGCCAGCGTGCCCTGCAGCGCCTGCCAGACCTGATCGGCAAACGCTCGGTCCT
CCAGCAGGTGGCGTGCCGCCAGGAACCACACCACGCGATCACTGCTGATCGGCCAGCTGC
CGCCGGAACCGGTGTCCTGCGCCACGAACAGGCCGGGCGTACGCCCGTCACGGGCTGCCG
ACAGCTTGAACTGCAGCGACTGCCGGGTGCGCTGCGGGTCCAGCCGCGCCAGCGCCAGGT
CGGCGGCGAAGCTGACATCACGGGTCCACACATAGGGCCAGCGTGCACCGGTCTGGAAGC
ACTCGCACGGGACCGGCCGACCCTCGTCGAACGCCGGATCGCGGATCGCGTCCACGCGGT
CCTGGGACATCTCCTGCTGGGCCAGCGCGAACAGGGCATCGAACATCACGCTGCCGGTCT
GGCTGCGCATCGGTGCGGCTGCGATCTGCACTGCGCCCTTCGGCGCATGCAGCACGAAGC
TGCCCTTGGCAGCGGCTTCGGCGCGCGCATGGCGACCGTCGAATTGCAGGTCGGCCGCCT
GCGCGGTCGATCCCAGCGCTGCCCCCAGGGCAGCGGTCAGGCAAATGATCTTCAGCATCG
AAGCGGCGGACCGGCTTGCGCCCGTCGGCCTCCCTCCCTCTCTGCACGCGTTGTAGGTCC
GCACCGTCGTTGCCGGCGGGCGGGCGCGGCCCCTCCCTCAAGGTGCCTGGGCCCCATGGT
AGACGCGGGGCTGTCGGCTGCGTCCAGTTGCATACGTATTCATGGCATCGCGCGGTGGCG
CGCCCGCCGCGCTGGCTTATGGTCCGGGTCTGCCAACGGCGCCTTGGGAGGGGAATTGCC
GATGTCATCCACTGCTGTACGCGCGGTGTTCGCGCACATGCTCGGCCTGGCCCTGATCGG
GTGGGCCACGCTGGTACAGGCCGCGCCACAGGTGGCCAGCGTCGAATCGCCGGGCAAGGT
ATTGAAGGTCAGTCTGCTGCTGGATAGCGGCACCGCCCGCTACCGTGTCGAGCGCCTGGG
CGACACCGTGGTGGAGGATTCGAAGCTCGGCTTCGCCCTGCGCGACGGCCGCCTGGACCG
CGATTTCGCCCTGCTTGGCCAGCAGCGGCGCAGCGTCGATGACACCTGGGAGCAGCCGTG
GGGCGAGCGCCGGCTCACCCGCAACCACTTCAACGAGCTGACCGTGCAGTTGGCTGAAAC
CACCGGCAGCAAGCGGCGGCTGGATGTGGTGTTCCGCGTCTACGATGATGGCCTTGGCTT
CCGCTATGTGTTCCCTGAACAACCGAACCTGCGCGAAGCCATCATCGATGACGAACTGAC
CGAGTTCGCCATCGCGCCCGAATCAACCGCCTGGTGGATTCCCGCCGGCGAACCGATCCA
CTACGAATACCTGTATCAGCGCACGCCGCTGCGCGAAGTGCCGCTGGTGCATACGCCGAT
GACCCTGCGCAGCCGCGATGGCCTGCATCTGGCGATCCACGAGGCCGCGCTGGTGGACTA
TGCCGGCATGTGGCTGCGGCGCACCGAGGGGCAGCGCCTGCGCGCGCAGCTGTCGCCCTC
GGCCGAAGGCTGGAAGGTACGCCGCACCCTGCCCTTCGCCACGCCGTGGCGCACGCTGCA
GATCGCCGATCGTGCCGGTGGCCTGGTCGAATCGGACCTGATCCTCAACCTCAATGAACC
CAACGCGCTGGGCGATGTGAGCTGGGTGAAGCCGGCCAAGTACCTGGGCGTGTGGTGGTC
GATGCACCTGGACAACGAGAGCTGGGCAACCGGACCGAAGCACGCGGCCACCACCGCCAA
GACCAGGAAGGTGATCGACTTCGCGGCCGCGCACGGCTTCCGCGGCGTGCTGGTGGAAGG
CTGGAACCCGGGCTGGGATGGCATGTGGGTGGGCAATGGCTACGACTTCGATTTCACCCG
CGCCACGCCTGATTTCGACATTGAAGCGCTGACGGCGTATGGCCTGAAGAAGGGCGTGCA
CCTGATCGGCCATCATGAAACCGGCTGCGCCATCGAGCACTACGAGGACCAGCTGGGTGC
CGCGCTGGACCTGTATGCACGGCTGGGCGTGGACCAGTTCAAGACCGGCTACGTCTGCGA
CGACGGCCAGGTCGACCGCCGCAATCCGGCCGGGGGCCCACTGTGGCGCGAGTGGCACGA
CGGGCAGTTCATGGCCCGCCACCACCTGAAGGTGGTGCAGGAAGCCGCGCGCCGGCACCT
GTCGGTCAACCCGCATGAGCCGATAAAGGATACCGGCCTGCGCCGCACCTATCCCAACTG
GATCTCACGCGAAGGCGCGCGCGGCATGGAATACAACGCCTGGGGCCAGCCGCCGAACCC
GCCGGAGCATGAGGTCAACCTGGTGTTCACCCGCATGCTGGCCGGGCCAATGGATTACAC
CCCCGGCATCCTCAGCCTGAAGGGCCGCCACGGCCAGGCCATTCCCAGCACGCTGGCCCG
CCAGCTTGCCCTGTACGTGGTGCTGTACAGCCCGATCCAGATGGCCGCGGACCTGCCCGA
ACACTACCTGCAGCATCGCGAGGCGTTCCGTTTCATCGAGGACGTGGCGGTGGACTGGGA
GCAGAGCCGCGTGCTCGATGGCGAAGTGGGTGACTACGTGACGATCGTGCGCCGCGACCG
CAACAGCCGCGACTGGTTCCTCGGCAGCATCACCGACGAACACGGCCGCGTGCTGCCGGT
ACCGCTGGGCTTCCTGGAGCCAGGCGTGCGCTATCGCGCCGAGATCTACCGCGATGGTGA
AGGCGCTGATTTCCGCAGCAACCCGTTCGCGTTCGCACGCGAAACCCGCGAGGTGACCAG
TGCCGATGCACTGACGCTGGTGCTGGCACCGGGCGGTGGGCAGGCCATTCGCTTCACGCC
CATCCACTGAACGTTTTCCTACCTGCGCTCCCGTAGCGCCCGAGCCCATGCTCGGGCGGC
GGTGCGTAGCACCGAAACGCAGCCGAGCATGGGCTCGGCTCTACCGAACAAGGCACCTGA
AAGCGATTACAACCCTGCAGACGCCATTGAATACGTATGCAGGGTGATTCCCGCGAAGAA
CGCGCTGCCTACCATAGCGGCGACGACAGCGGCCACCGCGTCGCACGTTCACGGCCCCGC
CGGAACGCTCACAAATCGATCTGCAACATTGCCTGGGAGGGGAAAATGTTGAACCACAAG
CGCAGCGCGCTGAGCATCGCGCTGGCCGTTGTCCTGGCGCCGACGCTGGCGTCGGCACAG
TCCACGCAGAACACCACCACGCCGGCCGGCACCGCCGCCACCAACCTGGATACGGTGCAG
GTCACCGGCATCCGCCGCGGCATCGAGAGCGCGATCGCGGTCAAGCAGGACGCCACCTCG
GTGGTCGAGGCAATCTCCGCTGAAGACATCGGCAAGCTGCCCGACGTCAGCATCGCCGAA
TCCATCTCGCGCCTGCCCGGCCTGGCCGCCCAGCGCGTGGCCGGCCGTGCGCAGGTGATC
AGCGTGCGCGGCCTGTCGCCGGACTTCGCGACCACCCTGCTCAATGGTCGCGAAGTGGTC
AGCACCGGCGACAACCGCGGCGTCGAGTTCGACCAGTACCCGTCCGAGCTGGTCAACGGC
GTGACGGTGTACAAGACCCCGGACGCGGCGCTGGTCGGCCAGGGCCTGTCAGGCACCATC
GACATGCAGACCGCGCGCCCGCTCAGCTTCGGCGAGCGCGTGATCGCGGTCAGTGGCCGC
TACCAGAAGAGCTCGCTGGGCCGCGCCGCCAACACCGATCCGTACGGCAACCGCTTCAGC
GCCAGCTACATCGACCAGTTCCTGGACAAGACCCTGGGCATCGCCATCGGCTATGCGCAC
AGCGACATGCCGATCCAGGAGAACCAGGTCGGCCTGTACGAGCCGTGGACCACCGAGCAC
ACCGACAAGGGCGACCGCCCGGGCGTGGGTGCCGGCACCTACTTCTCCGATGGCATCAAG
GCGCTGCGCCGCACCGGCAACAACAAGCGCGACGGCGTGATGGCCACGATCCAGTTCCGC
CCGAACAACAGCTGGACCAGCACCTTCGATGCCTTCCACACCGAAGCCGAGCAGATCGAC
ACCGCCAACCAGTTCGAGCTGAACCTCAGCAACTACAACGGCAACTACACCCCGGGCCTG
CTGGTCAGCAACCCGCAGGTCAACGCCAACGGCTCGTTCACCGGCGGCACCGCCAGCGGC
GTGTATCCGCTGGTGCGCGGCATGTACAACAAGCGCAAGGACAAGATCGATGCGTTCGGC
TGGAACAACGAGTTCAACTTCGGCGGCGTCAAGCTGGTCGCCGACCTGAACTACTCCAAG
GCCACGCGCGACGAGCTGAACCTGGAAAACAACCTGCAGCTGACCCCGATGCCGCAACTG
GATACGGTCGGCGTGTCGATCCGCCAGGACGGCTTCTCGCAGATCACACCGGGCCTGAAC
TACTCCAACCCCGATGCACTGTTCCTGACCAACACGATCTACGGCTCCGGCTACGGCAAG
GTGCCGCAGGTGGAAGACCGCCTGAAGGGCGGCAAGCTGGCTGCCACCATCGCCCTTCCT
GATGCCATCGCCTCGTGGGCACCGGACATCGACATCGGCGTGAACTATGCCGACCGCCGC
AAGGTGAAGACCCAGTCCGAAGGCAACATCCTGCTCGGCGCACAGGGCGATGCCAACATC
GCCTCGGACCTGCAGTACCGTCCGGTGGACCTGGGCTTCGCCGGCCTCGGCACCATCCCG
GCCTGGAACGTACCGGCCGCTGTGGGTCGTTACATGACCTTCAACCCGGTCGACAACCTG
GACTACCTGATCCCCAAGTCGTGGACGGTCGAAGAGAAGATCACCACCGCCTGGGCGCGC
CTGAACATCAACACCGACATCGGTGAAGTGGGCGTGCGCGGCAACATCGGCGTGCAGATG
CAGCACACCGACCAGAGCTCGGATTCGCGCTACTGGGACAGCTCGCAGTCAGCCGGCAAC
AACGTGCAGCCGTATTCGAACGGCCGCACTTACAACGACTGGCTGCCGAGCTTGAACCTG
GCCTTCATGTTCCCCCACCAGCAGACGCTGCGCTTCGCCGCCGCCAAGCAGGTCGCGCGC
CCGCGCGTGGACCAGATGCGCGCCGGCCTGGAGTTCGGCGTGGATACCGGCACCGGCCGG
CCGGGCGGCAGTGGTGGCAATCCGCTGCTGGATCCGTGGCGCGCCACCGCGCTGGACCTG
TCCTATGAGAAGTACTTCGGCGAGAAGGCCTACGTGGCTGCCGCGATCTTCTACAAGGAC
CTGAAGAGCTACGTCTATACCCAATCGGTGGACAACTACGACTTCACCGCGCTGCTGGGC
AGCTACGTGCCGCCGCCGGGCATGACCGCGCCGGTGCTGACCACCGGCACCTTCTCCGCG
CCGCAGAACGGCAAGGGCGGCACGTTGAAGGGCCTGGAACTGACCGCATCGTTCCCGCTG
GACATGCTGACCGACAGCCTGCGTGGCTTCGGCCTGCAGGCCAGCGCGACCTTCAACAAG
AGCGACATCACCATCCTGGATCCGGAGAGCGCCTCCAGCGTGGGCAGTGACCCGATCAGC
CTGCCGGGCCTGTCCAAGCGCGTGTACAACTTCACTGCCTATTACGAGCGCAGCGGTTTT
GAAGCACGCGTCAGCCAGCGCCGGCGGTCGGACTTCATCGGTGAGATCGGCAACTTCAAC
GGCAACCGCAGCCTGCGCTATGTCGTCGGCGAAAACGTGACCGATGCGCAGGTCAGCTAC
ACCTTCAGCGACAGCAGCGCCCTGCGTGGCCTGACCCTGCTGCTGCAGGGCAGCAACCTG
ACCAACGAGCCGTACCGCACCTACGCCGGCAGCAAGGACCGCCCGCTGGAGTACATCGAA
TGGGGCCGCACCTACATGCTGGGCGTGAACTACAAGTTCTGAGGCAGCGCCGGGCCCTGC
CCGGCAGCCCCGGACCCGGTAGTGCCGGCCGCTGGCCGGCAACAGGAAACAGGGAGCAGG
ACCGGAAACCCGCTGCGCAGGCAGCGGGTTTTCCTTTGCGCGGATGCCGGCCGCTGGTCG
GCAAGGCCCAGCCACAAAAAAGGGACGGGGCGCTTCGGCCCCGTCCCCGCAAGTACCGCC
ACCGGAGAAAACGGTCAGCTGCGTCGGGCGCAATACACCGCGCGTGGCGGCAGCTGGAGT
TCATTGCCCTGCACCGTGCCCGCATCCGGGCCCGGTACCACCACCTGCTGCCAGTTGCCC
GGCGGCAGCGGATGGCTCACCGCTTCGGCCGACAGGTTGAAGGCCAGCAGGAGGGTTTCA
TCTGCAAGCATACGCTCGAACAGCAGCACGGGCTCGGCGCTTTCAAGAAATCTGATGCTG
CCATGCAGGAGGGCCGGCTGGGTATGCCGCCAGGCCAGAAACGCGCGGAACGCCGCCAGC
ACCGAATGCGGGTCGCGCTCCTGCACGGCGACCGCCGCGGCCCGGTGTTCGGCCGGGATC
GGCAGCCAGGGCTGGCCAGTGGTGAAGCCGGCCAGCGGTGCATCGGTCCACGGCAGCGGG
GTACGGCAGCCGTCACGGCCCTTGAAATTCGGCCAGAAGGTGATGCCATAGGGGTCCTGC
AGGGCCTCGAACGGCACCTCGGCCTCGGCCAGGCCCAGCTCCTCGCCCTGGTACAGGCAG
ACCGAACCGCGCAGCGAGCACAGCATCGCCACCAGCATCCGCGCCAGGCGCGGGTCGGCG
GGGTGGCCGCCCCAGCGGCTGACCGCGCGCTCCACATCGTGGTTGGACACCGCCCAGCAC
GGCCAGCCTTCGGTCATCGCTGCTTCCAGGCGCGAGACCGTATCGCGGATGTAGGCCGCA
CTGTAGTCGTCCACCAGCAGCTCGAAGCTGTAGCCCATGTGCAGGCGGCCATCGCGGGTG
TACTCGGCCGTGGTGGCCAGCGAGTCTTCCGAAGAGATCTCGCCCAGGCTGACCGCCCCC
GGGTATTCGTCCAGCAGCGCGCGCAGGCGCTCCAGGAACGGCAGGTTCTCCGGCTGCGTG
TTGTTGTAGTAGTGGTACTGGTAGGCGTACGGGTTGTCCGGGCTGAAGCCGCGCCCCACC
CGCTTGTCGGCGGGCTTGGCCGGGTTGTCACGCAGCTGTGCGTCGTGGAAGCAGAAGTTG
ATCGCATCCAGGCGGAAGCCATCCACGCCGCGGTCGAGCCAGAAGCGCACGTTGTCCAGG
GTCGCCTGCTGCACGTCCGGATGATGGAAATTCAGGTCCGGCTGGTCGACCAGGAAGTTG
TGCAGGTAGTACTGCTCACGGCGCGGCTCCCACTGCCAGGCGCAGCCGCCGAACAGCGAC
AGCCAGTTGTTGGGCGGGGTGCCATCCTCGCGCGGGTCGGCCCAGACGTACCAGTCGGCC
TTCGGATTGCTGCGGTCCTGGCGGCTCTCGCGGAACCACGCATGCTCGATCGAGGTGTGG
CTCAGCACCTGGTCGATCATCACCTTCAGGCCCAGGCCGTGGGCCTTGGCCAACAGGCGG
TCAAAGTCGTCCAGGCTGCCGAACAGCGGGTCGACATCGCGGTAATCGGCGATGTCGTAG
CCGAAGTCGGCCATCGGCGACCTGAAGAACGGCGAGATCCAGATCGCATCCACGCCCAGC
GCGGCAATGTGGTCCAGGCGCTGGATGATGCCGGGCAGATCGCCCACGCCATCGCCGTTG
GCATCAAGGTAACTGCGCGGGTAGATCTGGTAGATGACGGCTCCGCGCCACCATGGATAG
TGCGACATCGACAGCCCCCCTCCGGGCATGCGGGACCCGCCGGCAGCGGGCCGAAATCCT
GATCCGGCAAGCTTAGCGGCGGGCTCCCAGGCATGGCGCAACCTGCATACGTATTCACGC
GGAGGGCCGCGCAGGCCGGGCTGGAATTGCCGCTCGGGCCGGTTTGCGCCCGAATTCACG
GCCAGCGCCTATAATCGGTGGTGAGCCTGAAAGCCTGATCGCATGACCATCACCGAAGAC
ACCCGTCCCGCCCTGGGCCTGCCCCAGATCCAGTCGCTTGCCGCGGCCGACATGGCCGCC
GTCGACGCCCTGATCCGGCGCCGGCTGTCCTCGGACGTCGTGCTGATCAACCAGATCGCT
GACCACATCATTTCCGCCGGCGGCAAACGCCTGCGCCCGATGCTGGTGATGCTGGCCGGC
CATGCGGTCGGCCAGGCCGGCCCGGAGCACCACCAGCTGGCGGCGATCATCGAGTTCATC
CACACCTCCACCCTGCTGCACGACGACGTGGTGGACGAATCCAGCCTGCGCCGTGGCCGC
AGCACCGCCAACGCACTGTGGGGCAACGCGCCCAGCGTGCTGGTCGGCGACTTCCTGTAC
TCGCGCAGCTTCCAGCTGATGGTCGAGCTGGAGCGCATGCCGGTGATGCAGATCCTGGCC
GACGCCACCAACCGCATCGCCGAGGGTGAAGTGCTGCAGCTGCTGCACGTACACAACCCG
GACACCGACGAAGCCGCCTACCTGCGCGTGATCGAGCGCAAGACCGCGGTGCTGTTCGCC
GCCGGCACCCGCCTGGGCGCGCTGGCCAGCGGCGTGGATGAAGCGACCCAGCAGGCCCTG
TTCGACTACGGCATGCACCTGGGCTACGCGTTCCAGATCGCCGACGACGTGCTGGACTAC
TCGGCCAACGCCGAGGAGCTGGGCAAGAACCTGGGCGACGACCTCGCCGAGGGCAAGGCC
ACGCTGCCGCTGATCCACGCGATGGCCCACTCCGACGACATCACCCGCGAGCGCCTGCGC
ACCATCGTGCAGGACGGTGACGCCTCGGCGATGCCGGAAGTGCTGGCCGCGATCCGTGCC
ACCGGCGGCCTGGAGTACAGCCGCGCGCGTGCAGAGGAATATGCCCAAGCCGCCGAGCGC
GCGCTCGACGGCCTGGGCGACAACGATGCCGTGGCCGCCCTGCGCGGCCTGGCCCGCTAC
GCGGTGCAGCGCTCGCATTGACCGGCTGAGGTGTGCCGACCAACGGTCGGCACCCACCAA
ACCGGCATTCCGGTGGGTGCCGAGCGTTGGTCGGCACTGAAGCATCGGTAGTGCCGGCCG
CTGGCCGGCATTCCCGATGACATCCGCAGCATCATGAGGTTGCCGGCCAGCGGCCGGCAC
TACCACTGCACGAATCAACGTTTCTCGAAGCGTTCCTCGAAGAACTCATCCAGCGCCTTC
CACGCGCGCTTCGCCGCCCGCTCGTTGTACTGGCAGCCCGGCGGACTGTTGGCATCGCGC
TCGGCGAAGCAGTGCACCGCACCGCTGTAGTTGGTGAATTCCCACTCGACCTTGGCCGCG
TCCATTTCCTTCTGGAAGCCAGCGATGTCCTCGGCAGTCACGCTCCTGTCGTCTGCGCCG
TTGAGCACCAGCACCGACGGATGGCTGCCACCGGCCTGCGCCGGCAGCGGTGAACCCAAC
CCACCGTGCAGGCTGACCACACCGGCCAGCGGCGCACCGGCACGGGCCAGTTCCAGCACC
GTGGTGCCGCCGAAACAGAAGCCCACCGCGCCGATCCGGCCGGCATCGAGCGGCACCTTG
CCCGCCTGCGCCCTGAGCACGTTCACCGCCTCCAGCGCACGTGCGCGCAGCAGCGGCCTG
TCATTGCGCAGCTTGGTTGCCACCGGCCCGGCCTCTGCATCGGTCTTCGGCCGCACGCCC
TTGCCGTACACATCGGCCACCAGCACCACGTAGTCATCGCCGGCCAGCTGCTTGGCCTTT
TCGACCGCCGATTCGTTCACGCCCTTCCAGTTCGGCACCATCACCAGGCCCGGGCGCTTG
TCGTTGTCGCCGTCGTCATAGACCAGCACGCCACTGAAGGTCGTGCCCTGGTGTTTCCAT
TCCACCGGCTGGGTCTTCATCGCCGCCCACGCCGGCATCGCCGCCAGCCCCAGGATCACC
GCCACACCGCATCGCCAACGATTCATGCGTCTGCTCCGCAAGAAAAAGGGGACGGAGGGG
ATTAAGCCGCATTTGCCCCTCCCGCGTCGCATTCTGCATTGGCGACGTGACGCAGGTGTG
GTTGGATACGACTTAATCCCCTCCGTCCCCTTTTTCCGTATGAACGTTGTTGACCGCTTT
CTGTCTGGCCTGAACCCGCGCCTGCCTGCTGACGACGCCTCGCAATGGATCCACGTCCAG
GGCGCCAGCGCCGAAGACCTGCAGCGCCTGCGCACGCAGTGGCCGCAGGTGCCGGACAGC
CTGGTCGAACTGCTGTCGCGCGTGGATGGCACCCACTTCCGCGAATACCCCGGCGGCGAG
GTCTGCGTGCTGATGCTCGGCTCGGACGTTGAGGACGGCGGCTATCCGTACTACCTGCGG
TCGGTCGCACAGATCTTCGAAGACCAGCAGCAGTGGGACGACAGCATCCGTTCGATCTAC
GAAGAGTGGCTGGATGACGAACCGGAGATCCTGGGTGAGGGCATCGACGCCGATCTGCCG
ATGAACCGCCGCCTGTGCTTCTCGCACTGCATGAACAACGGCGGCACCTCGATGCTGTAC
CTGGATTTCGATCCCGCGCCGGGCGGCACGGTCGGCCAGGTGGTGCGCTACCTGCACGAT
CCGGACAGCTACGCGGTGATCGCGCCCAGCTTCGACGCCTACCTGCAGCAGCTGATTGAC
GGCGATTACGCGTTCATCGACGAAGATCTGTAGATCCACGCCATGCGTGGATAGCTGCAC
AGGATCCCGCCGGGGTCAGAGCCCTTTCCTGCGGAAAGGGATCCGACCCCTTACCCGATA
CCCAGCCCCGGAATCGCGCTGATGCTGTCCGGATCGAACCCGGCCAGCGCGGCGAAATGA
CGGCCACGCGCCACGTAGTCGCGGTACGCACCAAAGCTCGGTGCACCCGGCGACAGCAGC
ACCACCCCGCCCTGTTCGCCCAGCGCGGCGCGCGCCAAGGCCATCGCCTCGGCGAGATCG
CCCGCCGCATGCAGGCCGAAGCGACCGGCGTCGGCCAACGGCTGCAGCATCGCGTGGATG
CGCGGGCCGTTGCTGCCCATGGTCACGATCTCCACCGGCGGCACATCGTGCGCCATGTGC
TGCATGAAATCGGTCCAGTCCAGGCCACGGTCATGCCCCCCCACCAGCAGCGCGATGCGC
TGGCCGGCGAAGCACTCCAGCGCGGCCAGGCTGGCATGCGGCGTGGTGCTGATCGAATCG
TTGACGTAGGTCAGGCCATCGGCCACGCCGATGCGCTGCAGGCGGTTGGGCAGCGGACGG
AAGTCCTGCACCGCCGGTGCCAGCGCTACGGCATCCAGCCCCAGCGCTTCCAGCGCGGCC
AGCACCGCGCACAGGTTGCCGCGGTTGTGGCGGCCTGGCAGCGGCGTGTTGCAGGTATCA
AACACGGCCTGCTCACCGCGATGCACGATGTCGCCGCGCATGTGCCAGCCCTGCGGCTGG
TTGAACCAGACCACTTCGCTGTCGGGCAGCGACAGCGCGGCCAGGTGCGGATCGGCGGCG
TTGAGCACAGCGATGCGCGGTGCAGCTTCAGTCACCAGCCGCAGCTTGTCTTCGATGTAA
CGCTGTTCGCTGCCGTGCCAGTCAAGGTGTTCCGGAAACAGGTTCAGCACCACCGCCACC
TGCGGGCGGGCGCCACTGCGTGCCACCTCACCGGTCTGGTAGCTGGACAGTTCCACCGCC
CAGTACTCCGGCGCGGGCTGCGGATCCAGCACTTCCAGCAGCGGCAGGCCGATGTTGCCG
ACCAGGCCGGTGCGATGGCCGGCGGCACGCAGCAGGTGCGCAACCAGCGCGGTGGTGGTG
CTCTTGCCCTTGGTACCGGTCACGCACACGGTGTCGTGCACGATGCCATCGTCGGCCGCG
TGTTCGGCGAACCAAAGCGCGGTGCCACCGATGAAGCTGGTGCCCTGCCCTGCAGCCGCC
AGCGCGATCGGCTGGTACGGGCTGATGCCGGGCGATTTGATCACCACGTCGAACGCGGCC
AGCGCTTCAGCGGAAGGCTCGCCACGCACGTCCAGCGCGCCCTCCGTTTCCGCACGCGCC
GCCTCGACCTCGGACACCGGGCAGAACAGGCTCAATGCCAGCGTGGGCAGGCGCGCGCGC
AGCACCGCAAACGCGGCGCGGCCCTCACGGCCCCAGCCCCACAGCGCGACGCGCTTTCCT
TCAAGCTTCGAAATCTTCACGCACCCGTTCCCACAGCGCAGCTGGAACACGGTGCTCGCC
CTGCAGCTGCAGCAGCGGTGCCAGTTCCAGTTCGGCGGCATCCAGCTGCGGCTGGATCTC
GTTGCAGAAGCGCTTCACCAGCACGTCTTCCTTCCACTCCGGGCGCTGTGCCAGGGTCGC
CATCGCCGCACGCGATTCGCGGCCTTCGCCCACGCACTCGAACGGCTTGTGGTCCTGGAA
TTCCAGCAGCGCATCGAAGCCACCGGCCTGCTCGGCATCGTCCAGCAGGTTGCGGCCGAA
GATGCGCACCAGGCGCGTCTTGGGCATGAACGGGGCCAGCGCCAGGAACACGAAATGGCA
TTTCGGGCAGACGCCGCACCAGCGGTTCACCGGGCGCTCGCCGAGGATGTGGAAGTTGCG
GTTGCAACTGGAGAAATGCGCGTCGTAGAAGTCACTCTTGGCGAACTGGCGGGCCACCGC
CAGCTCGGACATCGGGCGCAGCAGCGAGTAGTACTGCAGGTCCGCCGCCACGTACTTCTG
CACATGGCTACCGAAGGCCTGCTCGCAGGCCCACCCCTTGGACCACTGGTGGTTCACTTC
GCCGGTGCCTGGAATCTGGCTGCCGTAGCTGGCCGAGCGCTCGTTGGAGAACACAACCTG
GTCCACGCCGTGCAGCAACGCGGCCAGCACCATGATCGCCGAGTTCACCACCGTCACCGG
GATATGGCCGTTCCAGGCGCCCTGGCGGTTCAACTCGAACAGTTCCGGTGCCAGCGTGCG
GCCCAGGTTCAAGGTCGGCAGGCCAGTGCGCTCGGCGCACGCACGGATCAGCTGCGAGCC
ACCGATCCAGGTCACGGTCTCGTCCACGCCGGCACGGCGCAGCGCTTCGATGCTGACCAG
CGAATCCTTGCCGCCGCCGATGGCCACCAGCGCGTGCGGCTGCAGGCCCAGCGCCGGCGC
CTGCGCAGCTACGCCCTGCACCGGCAACCGGAAGCGGCCGCGCAGGTTCAGGCCGTTGCG
GTAGGCGAATTCGCCCAGGCCGTTGAGGTAAATGGTCTCCACCAGCGCGGCGGTATCGGC
ATCGATGCTGTAGCTGTCGATGCTGACCGTATCCGGTACGCCGGCCTTGTAGTAGCTGAC
ACCGGCGATCAGGTGCAGCAGCTGCAGCGCGCGCTGCACGGCGGCGCTACGCGCTTCGTC
CAGCACGAACGGGGCGCCGGGCACGGTGATGGTTTCCACCATCTCCGGGCCGTCATCAAA
GGCGTAGACCAGCCTGGCCACGCCGGTATCCGCGGCGAATTCGCAGCGGACGAAGCGGAA
GCGGGAAACCTGGTGTTTGTCGAAAGCAGTCATGGTGTATCCGGTCAGGCACGGGCCCGC
GCGATGGCGCGGGGCGTGTCGGTGGGCGGGTGCAGGGCGCGCGCGGTGGTCATTCGATCA
CGTCTTCGCGCGGCAGCATCCGCTGGTTGTAGGTGTTGGCCATCACATAGCCGTACGCGC
CGGCGTCGGCGATCAGCATCACGTCGTCCGGCGCAGTTGACACCGGCAGCTTGCGGCGCT
TGCCGAACACATCGCTGGATTCGCAGATCGGGCCGACCACATCGAACGCCGCTTCGGCAT
AACCACCCTGGCGGCTGAGATTCTCGATGTCGTGCCAGGCGTCGTACAGGGCCGGGCGCA
TCAGCGTGTTCATGCCGGCATCCAGGCCCACGCGGCGCACGCCGTCCTTTTCCACCACCT
GGGTGGCATGGGTCAGCAGCACGCCCGATTCGGCCACCAGGTAGCGGCCCGGCTCGATCG
CCAGGCGGAATGCCGGGTGCAGCGCCTTGACCTCGGCCAGGCCCTCGGCCCAGGCGTCCA
GGTCGAACGGCTCGTCTTCGTCGCTGTACGGAATCGGCAGGCCGCCACCGATGTCGATGG
TGTGCACGCTGCCGATGCGGCGGGCGAAGCCGGCCAGCTCATCGCACATCAGGCGCCAGT
GCTGCGCGGTTTCCACGCCACTGCCCAGGTGCGCATGCAGGCCGACCACGCGGCTGCCCA
GCTCGGAGGCCGCGCGCACGAACTCGTCCACGCGGGCGATCGGCAGGCCGAACTTGGACT
CCTTGCCGCCGGTGCGGACCTTGGCATGGTGGCCTTCGCCACGCCCCAGGTCGACGCGCA
GCCACAGCTCGCGGTTGCGGAACAGGTCCGGCCAGCGTTGCAGCGCTTCGACGTTGTCGA
CGGTGACGGTCACGCCAAGGGCGAACGCCGCCTCGTACTCGCTGCGCGGGCAGAAGCTGG
GAGTGAACAGCACGCGCCGCGGCGACAGCTCCGGCAGGTGCTGGAACACATGCTTCAGCT
CGCCGTACGAGACGCACTCCAGCCCGAAGCCCTCGGCTTCCAGCAGCTGCAGGATGGCCG
GGTGGCTGTTGGCCTTGATCGCGTAGTAACGCTGGTCGATCGGCTTGATCGCGGCCAGCG
CGCGGGCGCGGGCGCGCACCGTCGGCAGGTGGTAGACATAGCGCGGCGTACCGGCATCGG
CCAGCTGCAGCAGGTGCGCACGCTGGCCGCGCCACCACGGCGTGCCGCGCGGGCGCACGG
TGCCGGCAATCTCGCGCCAGCGCGGGCCGAACACTTCGGTTTCTTCCACCGGCATCGCAC
CGCTGTCGATCAGCTCGGCATGCAGGATCGGCAGCAGGCCATCGGCATCGGCCTCGTCGA
TGACGAAGGTCAGGTTCAGGTCGTTGGACGACTGCGAAATCATGTGCACGCGCTCGCGGC
CGAAGGTGGCCCACACGTCCGACAGCTTGTGCAGCAGAGAACGCATGCCACGGCCGACCA
GGGTGATCGCCGCGCACGGCACGATCACCTTCACCTTGCAGATCTGCGACAGGTCGGCCG
ACAGCGCGGCCAGCACATCGGTGTTGACCAGGTTCTCGGACGGGTCCAGCGACACGGTGA
CGTTGGTCTCGGCCGAACCGATCAGGTCCACCGACAGGCCATGCTTCTTGAACAGGTTGA
ACACATCGGCCAGGAAGCCGACCTGCTGCCACATGCCGATGCCTTCCATCGACACCAGCA
CGATGCCGTTGCGGCGGCTGATCGCCTTGACGCCTGGTACCGGTGCAGCACTGCCGTCAA
TGCTGGTGCCCGGCAGTTCCGGACGCTCGGTATCGAGGATGGCCATCGGCACGCCTGCAT
CGCGGCACGGCTTGATCGAGCGCGGATGCAGCACCTTGGCACCAGTGGTGGCGATTTCCT
GCGCCTCGTAGTAGTCCAGGCGGGTCAGCAGGCGCGCGTCCGGCACATCCTTCGGGTTGG
CACTGAACATGCCCGGCACATCGGTCCAGATTTCCACGCGGCTGGCGCCGAGCAGCGCGC
CGAAGTACGCCGCCGAGGTATCCGAGCCACCACGGCCGAGGATGGCGGTACCGCCATCGG
CATGCCGCGAGATGAAACCCTGGGTGATCAGCAGGCGGGTCGGCTGCGCGCGGAAGCGCT
GCATCCACTCCGCGTCGGCACGCCACTGGCAGTTCACCGACAGGCGCTGTGACCAGTCGC
TCTGGTTCGGCTGCGGCGGCATCGCGTCCAGCCACTGGCGGGCATCCATCCAGCCCATGT
CCAGGCCCGAGGCGTGCAGGTAGGCCGCGCCCAGCGTGGACGACAACAGTTCGCCCTGGC
CCAGCACTTCGGCCTGCCACTGCAGCGGACGGGTGGCCGCACGCGGGTCGTCGAGCAGGC
CCTGCAGTGCCGCCAGGCGCTCGGCCAGTACTTCGCGGCCCAGGCCCAGTTCGGCCAGGA
AGCCTTCATGGCGTTCGACCAGCGCGGCCACGCGATCACGGCTGTCCGGCGCGCCATCGG
CGATCGCGGTCAGCTCGTTGGTGACCCCGGACAGCGCCGACACCACCACCAGCACGCGCG
AGCCGGTCTCTTCCGCGCGTTTTTTCGCCAGCTTCCCGATCGTGTCCCAGCGGTGACGAC
GCGACACCGAGGTGCCGCCGAACTTCAGTACGATCCAACGATCGACAAGGGGGGAAGCTG
ACATGGATTGGCTATGTAGAATGTGGGGAAGCCGCCCTCGGGGGCGGAACCTTTGATTCT
AAGCGCAATATCCCCGTAGATGGCCCTCCTCCGTTACCTGCAGCTCGATGTCTTCGCCTC
CCGCCCCGGAACCGGGAATCCACTGGGTGCCCTGCTGGACGCCGATGCGCTCTCCGGCGA
GCAGATGCAGGCCCTGGCCGCCTGGCTGAACCTGTCCGAGACGGTATTCTTCCTGCGCCC
CAGCGCGCCCGGCGCCGACTACCACATCCGCATCTTCACCCCGACCCGAGAGCTGGCGTT
CGCCGGCCACCCGAGCGTCGGCGCGGCCTGGGCGGCGGTGAGCTGCGGCCTGGCCCAGCC
TCGCGACGGCGCCCTGCTGCAGCAGTGCGCGGCGGGGGTGCTGCCCGTGCGGGTGAGCGG
CCCGGCCGAGGCACTCCAGATCCAGCTGGCCAGCCCACCGGCGCGGCAACTGGCGACTGG
CGCAGATGCGGCACCCGAAACACTGCTGGCCCTCGCCGCCAACGGGCACGTGCCCGAACT
CTGGGACAACGGCGCGCGCTGGTGGCTGCTGCCGCTGCGCGATGCCGCCGCTGTGCGCGG
CCTGGCGCCGGACATGGCCGCCCTGCGCGACTGGAGCCTTGCCACCGAGGCCACCGGCGT
GGCCGTATTCGCCGACGAAGCCGGTACCGACCACACCCGCGTGGTGCGCGCATTCTGCCC
CGCCGATGCGGCCAGCGTGCCGGAAGATCCGGTCACCGGCAGCGCCAATGCCCTGATCGC
TGCCTGGCTGCGGCAGCGCAACGCCCTGCCCGGCCGCGAGGGCCACTACGTGGCCAGCCA
GGGCCGCGAAGTCGGCCGCGATGGCCACGTGCAGGTGCAGGTCGACGCGCAGGGCACGGT
CTGGATCGGCGGCCAGGTGCAGCCGGTCATCGACGGCCACCTTCGCTGGTAGCGCACGAA
AAAAGGGGACGGAGGGAATTAAGTCGCTTATGGCACTTGGGGCACAAGCGACTTAATTCC
CTCCGTCCCCTTTTTTGTGCCCCGCGCTACGCTATGCCGCCTGTTTACTGGAGTCCTGCC
TGATGTCCACCCGCCGTTTCCTGCAGCTGGATGTGTTCTCCCCGCGCGCCGGTGCCGGCA
ATCCGCTGGCCGTGGTGCTTGATGCCGAAGGCCTGGACGATGCCAGCATGCAGGCCATTG
CGCGCTGGACGCGCCTGCCCGAGACCACCTTCGTGTTCCCGCCGCAGGTCGCAGGCGCCA
GCTACCGGCTGCGCATGTTCAGCCCGCAGAAGGAGGTCCCGTTCGCCGGCCATCCCAGCG
TCGGCACCGCGCATGCGGTGCTGCAGGCGGGCCTGGCCGCGCCAGTCGACGGCGTGCTCG
TGCAGGACGGCATCGCCGGTGCGCTGCCGCTGCGCGTGAGCGGCGAGGGCGCGCAGCAGC
GCATTGCCATCCGCACCCCGCGCGCGCAGCTGGCGGAGATCGCCGAGGCCACCGACCCGC
GCCTGCAGGCGGCGCTGAAGGATTGGCCGCTGGGCTCGCTGCCGCCGGCGCGCATGCAGG
GCGGGCGCAGCTGGTGGGTGGTGCAGGTGGCCGATGAAGCGGCACTGCGCGCACTGCGCC
CGGACTGGGACGCGGTCGCGGCTCTGGCCGAATCCACCGACAGCATGGGCGTGTTTGCCT
ACGCCTTCAGCGATGGCGGCGAAGGCTTCGATCTTGCAGTACGTGCCTTCGTCGGCAATG
GCCGCCGCTTCGAGGACGCCGCCTCCGGCGCGGCTAATGCCGTGCTGGCCGCGTGGCTGG
ACCTGCGCGATGCGCTGCCCCGAGGCCGTGCACCGTTCGAAGTCAGCCAGGGCCGCGAAG
TCGGCCATGACGCGCGCCTGACCCTGCGGGTCGATGAAGACGGCGAGGTCTGGTCGGGCG
GGCAGGTGCAGACGGTGATTACCGGCACCCTTGATTGGTGATCGCGCTTGGCGGGTGGTA
GAGCCGAAGGCAGCGGCAGGAGCCGCTGCCAACGTCGGACGCGACGGCCCGGAGGGTGGG
GACCAGGAAGGCCGCCATAACGCTGGCCGGCTGCTACATGGACCCCGGCATCATGCGGTT
GCCGGCCCGCGGCCGGCACTACCGTGGCTCAGCCCAGTTCGGCTTCCAGGCTGATCGGCA
CCGCGCTCAGCGCCTTGGACACCGGGCAGTTCTGCTTGGCGTCATCGGCAATGGCACGGA
ACTGTGCGGCGTCGATGCCCGGCACCACGGCCTTCACCTTCAGCCGGATCTGCGACAGCT
GCGGGCCGCCCTCCAGGGACAGATCGACCTTGGCCTCGGTGTCCAGCGAGGTCGGGGTGA
AGCCGGCCTCACCAAGCTTGGCCGACAGCGCCATGGTGAAACAGCCGGCGTGCGCGGCGG
CGATCAGCTCCTCCGGATTGGTGCCCTTCTCGTCGCCGAAGCGGCTGTTGAAACCGTAGC
GGGTCTTGTCCAGCAGCCCGCTCTGCGGCGTGCTCAGCTGTCCCTTGCCCGACTTCAGAT
CGCCTTCCCAGTGCGCGGTGGCGTTTCGCGAGATTCCCATGTGCTGCTCCTGCGTGGCGG
TGATGAACGGCCACTCTCGCACGGGACGCGTTAGCCCTGCGTCGCTCCGCCGCATGCCGC
ACGTCCGCCGGACATCGGACAGCTGGTCACTTCTTCGCCAGACTGACGCGGACTTTTCCC
TTGTTTTCAGTGGTTTCGCACATTCCAGCAACGGGCAGGCAGCAGCCATCGCGCACGCTG
CAGCGCCCCCGTCCCCCACCGCCGGCCATGTACTGAATCGGCCTGGATATGAAAAAACAT
GCACTTTCCGCGCTTCGGGCTATTGGCGGCGCCCGAGAGTTGCCCTACATTGCGCTTGCC
GACGGGGTTCGGCGCCGACCACACAACCAACCGTTCACGGAACAGGAAACCATGGCAAAG
ACCGCTAAGAAGGCTGCCCCGAAGAAGGCAGTGAAGAAAGTCGCGACGAAGGCAGCCGCC
AAGCCGGCCGCTCCGAAGCCGATCAAGGAAGTGCTGACCAAGTCCGGCCTGGTTGCACAC
ATCGCTGAAGCCTCCGGCGTCATCGCCAAGGACGTCCGCGCTGTGCTGGCCTCGCTGGAA
AGCGCCGTCGCCTCCTCGGTGCACAAGAAGGGCGCTGGCTCGTTCACCCTGCCGGGCCTG
CTGAAGATCACCACCGTCAATGTGCCGGCCAAGCCGAAGCGCAAGGGCATCAACCCGTTC
ACCAAGGAAGAGCAGTGGTTCGCTGCCAAGCCGGCCACCACCAAGCTGAAGGTGCGTCCG
CTGAAGAAGCTGAAGGACGCCGCGCTGTAAGCGCGCGCCCCAACGCGGATTCCGACGGGA
CGGCTCTGGCCGTCCCGTTTTTTTTGTCCGCACCACACCCCGCAACACAGCGTTGCCGCG
GCCCCGGCAATCCCCGTACAGGCCCGCCAGCATTGGCTGCCGGTGCTCCGCAAAGGGCGC
GGAACGTACCGGGTGGAACACTGCGTGCAGCGCCGGCCGTCGCCGCCAGCCGTGGCCTTG
CCTATGGTGGGCACATCCTCCACAGCTACGGCGAGCACACCCTCATGGCCAGCCCCTCCA
CCCGCTACCGGATCTCGGTAACCCCGATCGAAAAGGACGGGCTGCAGTGCACCGGGCGCT
GCACCATCGAACTGGAACACCGCGCCGGCCGCGACCTGATGCGCCTGCTGGAAGCGGCCC
CGCGTACCGCCGGCATCAGTGGCGACGAGCGCGCGACCCTGGTGATCGCCACCCAGCTGC
TGCGCGACATCGTGCAACGCCACGCCGAGACCGACGGCCACGCACTGGCCGCCATCGCCG
GTCAGGTCCTGCCGGCGCTGGACGCGCTGGAGCAGCTGCCCTCCTCCCGCTGATAGCGGC
GCAACCGATACACTGCCGCCCTCCAGGTTGCCTCGGGGAGGAGGCGGGCATGCGCAGGAT
CCTGTTCCTGATCGCACCACTGGTGCTGCTGGGTTGTTCACGCCCGGCGGCACAGACGAA
TGATCACATCACGGCAGCGTCCGCTCCCGTCGCCGCAGCAGCGGACACCGGTACCGGCCC
CGGTCCCGCAGCATTGCAGGCGAGCGATATGACGCTGCTGTCCGCCGTCGACGACGGCGC
AGAGCCGCCGTCGACGATGCTCAACCGCTACGTCGCCGCACTGCTCAACCGCGACCGCGC
CGCCAGCGATGCTGCCTGGACGATCCCACCCGGCGACCCGCGGCATGCAGACGACGCCGC
GCTGCGGCAGCTGCAGGACCTGCGCACGCTGCGCCTGCACAGCGATACCCCGATCGCCCG
AGATGACCGGCAGCCACCGCGGCTGCTTGAAGTCCCTGTGCAGATCCGTGCGGTCACCGC
CAATGGCACGTTCCGCTTCGGCGGCTGGTACCGCGTGCAGCCCAGCAGCGACGGCAGCGC
CTGGCAGATCCAGTCGGCACAGCTGCGTCCAACGCTGGACTGAACCGTTGCAGCGGCATG
CACGCGCGATTCAGCCTGCGCGGCTACTCTTTGATCCATCCATCTGCTTCCCACCGGTCA
CCGACATGCGCCTGCGTTCCCTGATGACCCGCCTCGCGGCCTCCACCGTGCTGATCGCCG
CTGCGATCGGTGCACAGGCGGCTCCCTCCATTTCCGGCCGCGAACTGTCGGTGGGCGCCA
GCGACGTGCAGCAGTACCTCGATGGCAGCTTCCCGCGCACCCAGGACGCCCTCGGCGGCC
TGATCGCCCTGACCATGAGCCACCCGCAGCTGAGCCTTCCGGCCGGCGAACGGTTGAACC
TGGGCATGGACGTCGCGCTGGCCACCGCCGGCGGCAACCCGGCCCGACTGGGCACGGTGA
AGCTCAGCAGCGGCCTGCGCTACGACGCGCAGACCCAGGGCTTTCACCTGCAGCAGCCGA
GCGTGGATGACTTCACCCCGGCCAACCAGGGCGGCCGCCTCGACTCGCGCACCCGTGGCC
TGCTCAATGCGTGGCTGAGCGACTACGCCCAGCGCGAACCGATCTACAAGCTGGACCCGG
CCGTGGCCGGGGTGCTCGGCGCCCTGCAGGTGCAGTCGGCACAGGTGAAGAACGGCAAGC
TGGTGGTCACTTTCAACCAGAACCTGGGCAACCTGGTACCGGCAGGCCTGCTGGGCAAAT
GAGGTGGTGCCGGCCGCTGGCCGGCAGCACGTCACTGCATCTGCCGGCCAGCGGCCGGCA
CTACCGGTAGCGCATCAGGCGGCAAGCGCTTTTACCACCGCCTCGCTGAAAGCCGGAATG
TCATCCGGCTTGCGGCTGGTGATGACGTTGCCGTCGACCACCACCTCGGCATCGCGCCAT
GTCGCACCCGCGTTCGCCAGATCCTGCTGCAGGGAAGGCCAGGAGGTCAGCTCGCGGCCA
TCGGCCAGGCCGCTGTTGATCAGCAGCCACGGGCCATGGCAGATCGCCGCCACGGGCTTG
CCGGCTTCATCCACTGAACGGATGAAGGCCAGTACGGCATCATCGGTGCGCAGTGTGTCC
GGATTGATGACCCCGCCGGGCAGAACCACCGCATCGAAGCGTGCAGGATCGGCCTCATCC
AACGGGATATCCACCGCGACGGCGTCGCCCCAGTTCTTCTCCTTCCAGCCCTTGATCGTC
GCTTCCTTTGCGGGCGAGACCACGCTGACGCGCGCCCCTTCCGCTTCCAGCAAACGCTTG
GGTTCGATCAGTTCAGACTGTTCGAAGCCGTGGGTGGCAAGGATGGCAATCTGCTTGCCC
TTCAATCGCTCTGCCATGGAGGCACTCCGGTTGGGGGAGCCCACAGAATGGAAGAACGGC
CCTTGCGCGGCGGTGACCCTGTCGTGCACGGCAGGTGGAGAGCCGCCGGGTGGTGCCGGC
CGCTGGCCGGCACCTGGATTGCGCCTTGCCGGCCAGCGGCCGGCACTACCCGGTACCGAT
CAGCGCTTGGGCTGCAGCATCGTGCCGGTGCACTTGGGCGAGCCGCAACGGCACTCCCAG
ATCTTCTTCAGCTTGGCGGTGTGGCGCTCGGCCAGGGTGATGCCGTAGTTGTAGGTCAGC
TCCTCGCCGGCCTTGATATCACGCAGTGCCTCGATGAACACCTTGTCGCCCCGGCTGTCG
CCGTCCTCGTCCTCCTCGATCACCGCCTCGCAGTTCGGGTCGCAGCTGTGGTTTATCCAG
CGCGCGTCGTTGCCCTTGTAGTTGGCGTCGATCACCCAGTCATCGTTGAGGGTGAACAGG
AAGGTATGGCCACTTTCGACGTCGCCGCTGTCATCGGCATCAACGTCGCCGTGGCTGCGC
AGCAGGCCCTTGTACTGGATCACGCGCTCGCCCTGCTTGATCGGGGCCACGGCGAACACG
CCGTTGCCATGGATGGCGGACTTGCGGGCTTGGATCTTCTTCGGCATCGGCGCGGGCTGT
TTGCAGCGAATGGAATGGGGATTCTCGCCCATTCCGGGTGATTGCGAAAATCACCCCGTT
GGCGCAGCATTGCGCCCCGGCAACGGCCGCGGTGTGTCCTCCCGGCCTGGCCCAAGCGCC
GGCTGAATGCCCGGCTTGGATGGTGGCGAATAAAAGCGTACAATTTCAGTCCGCTTTAAG
AACCACTCGCATCCCCATGTTGCGCGTCACCAAACTCACCGATTACGCCACCGTCGTGCT
GACCGTGCTGGCCGCCCGTCCGGGCGAAGTGCTCAGTGCCACCGAGCTGGCCGAATTCAC
CGGTCTGGAGCCGCCCACCGTCAGCAAGGTGCTCAAGCCACTGGCCCAGGCCGGCCTGGT
CGAAGGCCTGCGTGGCGTCCGTGGCGGCTACCGCCTGACCCGCCCGGCCATCGAGATCTC
GCTGTTCGAAGTGGTCGAAGCGATGGAAGGGCCACTGGCCCTGACCGAATGCAGCCACGA
CCACCACCAGTGCGGCATGGCGCCCAAGTGCGGCGCGCGCAGCAGCTGGCGGCTGATCAA
CGACGTGGTCTCCGAGGCCCTGCGCGATGTCACCCTCGCGCAGATCCTGCCCCCTCTCCC
CCTTGCCGATGACGAACAGCGCCGCACCATCGCTGTCGACGTCGTCTCCTGATCCGTAGG
CAGCCCCCCATGGCCACCGAAACCATCGAAAACGTCGCCCACGGCGACACCCCCAACCGC
GAGATCCACGAGCAGCTCGGCCGCAAGTATTCGGCCGGCTTCATCACCGAGATCGAGTCG
GACTCCCTGCCGCCGGGCCTGGACGAGGACACCATCCGTGCCCTGTCGGCCAAGAAGGAC
GAGCCGGAGTGGATGACGCAGTGGCGCCTGGATGCCTACCGCCACTTCCTGACCCTGCCG
ATGCCGGACTGGGCCAAGCTGGAGATCGCGCCGATCGACCTGCAGGCGCTCAGCTACTAC
TCCGCGCCGAAGGGCCCGAAGTACGCCTCGCTGGATGATGTGCCGAAGGAACTGCTCGAC
ACCTACGACAAGCTGGGCGTGCCGCTGCACGAGCGCGCCAAGCTGGCCGGCGTGGCGGTG
GATGCGGTGTTCGACTCGGTATCCGTGGGCACCACCTTCCGCAAGGAACTGGCCGAGAAG
GGCGTGATCTTCTGCTCGATGTCCGAGGCCATCAAGGAACACCCGGCGCTGGTGCGCCAG
TACCTGGGCACCGTGGTGCCGGTCGGTGACAACTACTTCGCCGCGCTCAACTCGGCGGTG
TTCTCCGATGGCAGCTTCGTGTTCATTCCCAAGGGCGTGCGCTGCCCGATGGAACTGAGC
ACCTATTTCCGCATCAACGCCGGCCACACCGGCCAGTTCGAGCGCACCCTGATCGTGTGC
GAGGACAAGGCCTACGTCTCCTACCTGGAAGGCTGCACCGCGCCGATGCGCGATGAGAAC
CAGCTGCACGCCGCGGTGGTCGAGCTGGTTGCGCTGGAAGATGCGGAGATCAAGTACTCC
ACGGTGCAGAACTGGTACCCGGGCGACGAGAACGGCGTCGGTGGCATCTACAACTTCGTG
ACCAAGCGTGCCGAATGCCGTGGCGCGCGCAGCAAGGTCACCTGGACCCAGGTCGAGACC
GGCTCGGCGATCACCTGGAAGTACCCGTCCTGCGTGCTGCTGGGCGACGATTCGGTCGGT
GAATTCCACTCCGTCGCGCTGACCCATCACCGCCAGCAGGCCGACACCGGCACCAAGATG
ATCCATGTCGGCAAGCGCACCAAGAGCAAGATCGTCAGCAAGGGCATCAGCGCCGGCCGT
GGCCAGAACACCTACCGCGGCCTGGTGCGGGTGGACCGCAACGCCGAGGGCGCGCGCAAC
TACACCCAGTGCGACTCGCTGCTGATCGGCAAGCAGTGCGGCGCGCACACCTTCCCCTAC
ATCGAGGTGAAGAACCCGGGCGCCACCGTCGAGCACGAGGCGACCACTTCCAAGATCTCC
GATGACCAGCTGTTTTACTGCCGCGCCCGTGGCATCAGCCAGGAAGACGCGGTGTCGATG
ATCGTCGACGGCTTCTGCAAGCAGGTGTTCCGCGAACTGCCGATGGAGTTCGCGGTGGAA
GCCAAGAAGCTGCTGGAAGTCTCGCTGGAAGGTTCGGTCGGATGAAGGCCCTGTTCGCCT
TGGCCCTGCTGCTCGGCACCGCCGCGCCGGCATGGGCGGCCAGCGCCGACGCCGACGGCT
GCAATCCGGAAGGCACGCAGATGGAGCTCAACGCCTGCGCCGACCGCGATTTCCGCAAGT
CCGACGCCGAGCTCAACGTGGTCTACCGGCAGGTGCTGGCCAAGCTTGCCGGGCAGCCGG
TGGCACTGGCCCGGCTGAAGGACGCGCAGCGCCTGTGGGTGCAGCTGCGTGATGCCGATC
TGGAGGCGCGCTACCCGGTCGGCAAGGACGAGAATCCGCGCGTCCTGTACGGCTCGATGT
ACCCGATGCTGTATCTGCACGCCAAGTCCAGCCTGACCGATACGCGCACCGCCTACCTGC
GCAGCGAATTCCTGGAGCGCAGCGAAGACGACCTGTAAGTCGCGCTGCCTGCCATCCCCC
ATTCGACAAGACGACCATTCCAATGCTGAAGATCGAAAATCTCCACGCCCGCATCGGCGA
CAAGGAAATCCTCAAGGGCCTGTCGCTGGATGTGAAGCCCGGCCAGGTGCACGCCATCAT
GGGCCCGAACGGCGCCGGCAAGTCCACCCTGGGCAACGTCCTGGCCGGCCGCGACGGCTA
CGAAGTGACCGAAGGCAGCGTGCAGTTCGACGGCGTCGACCTGCTGGAGCAGGACCCGGA
AGCACGTGCCGCCGCAGGCCTGTTCCTGGCGTTTCAGTACCCGGTGGAAATCCCGGGCGT
GAACAACACCTACTTCCTGCGCGCGGCACTGAACGCCCAGCGCAAGGCGCGCGGCGAAGA
AGAACTCGATTCCATGCAGTTCCTCAAGCTGGTGCGGCAGAAGCTGGCCGTGCTGCACCT
GAAGGACGAACTGCTGCACCGTGGCGTCAACGAAGGCTTCTCCGGCGGCGAGAAGAAGCG
CAACGAGATCTTCCAGCTGGCCGTGCTGGAACCGAAGCTGGCGATCCTGGACGAGACCGA
CTCGGGTCTGGACATCGACGCGCTGAAGAGCGTGGCCGACGGCGTCAACGCACTGCGCGG
CGCCGACCGTTCGTTCCTGGTCATCACCCACTACCAGCGCCTGCTGGACTACATCAAGCC
GGACGTCGTGCACGTGCTGGCCGATGGTCGCATCGTCAAGAGCGGCGGCCCCGAGCTGGC
GCTGGAGCTGGAAGCGCACGGCTATGATTTCCTGAAGGACCGGGTCGTGCCCGAGGCGGC
GGTCTGATGAGCGCCCTGCTTGACTCCATGGCCCAGGCCTTCTGCGGCAGCGATGCGCGC
CGCGAAGTGCTGGATGCGGCCCTGCGCGACGGTCTTCCCGCCGCCCGCAATGAAGCCTGG
AAGTACACCTCGCTGCGCCAGCTGGAACGCCGTGCGTTCGCTGCAGCGCCGCTGCAGGGC
CCGGCGCTGGACGCCGCGCTGCTGGACGACATCCCGGCGCCGCGCCTGGTGTTCGTCAAC
GGCCGCCTGGATGCCGCGCTGAGCGATGTGCAGGCCCTGCCGTCCGGCGTGCAGCTGCAG
CCGCTGTCGTCCGCGCTGGCCGCTGGCGAAGACGCCGTGCGATTCCTTGGCCGTCGCTAC
GAGCGCAGCGAAGAGATCTTCGCCCGGCTCAACGCCGCACTGGCCGATGAAGGCGTGGTG
CTGCGCGTGGATGAAGGCGTGCAGGTCGAAACGCCGCTGCAGCTGGTATTCGCCAGCGTC
GCCGGCGAAGCCGACCTGGCCTGGCACCATCGCCACCTGATCGAACTGCGCGCCGGCGCC
AGCCTGGGCGTGGTCGAGCACCGCTTCAGCGTGGGTGACTCCGCCCACCTGGACAACACC
GTGCTGCATGCCCACGTCGCCCGCGATGGCGTACTCAAGCACGCCCGCGTGCAGGCCGGC
AGCGCCCGCCAGACCAGCTTCCTGCGTACCGACGCGGTGCTGGCCCGCGACGCGCAGTAC
CACCGCGTGGACCTGGAACTGGGCGCCGCGCTCAGCCGCCACGAACTGAACGTGCGCCTG
GAAGGCGACAACGCCCGGCTGACCGCCAACGGCGTGCTGCTCGGCAATGGCCGCCGCCAC
GTCGAGACCCGCCTGGGCATCGACCACATCGCGCGCGATACCGCCTGCGAGCTGCTGTGG
CGCGGCGTTGCCGCCAACCGCAGCCGTGTGGTGTTCCATGGCGGCATCCAGATCCGCGAA
GGCGCCGACGGCACCGACGCGAACCTGTCCAACAAGAACCTGCTGCTGTCGGCCGATGCC
GAGATCGACACCCAGCCGACGCTGGTGATCGACGCCGATGAAGTGAAGGCCGCGCACGGC
GCGACCGTCGGCCAGCTCGATGCCAATGCGCTGTTCTACCTGCGCTCGCGTGGCCTGCCC
CAGGTCCAGGCGCAGGCACTGCTGAGCGCTGCGTTCTGCCATGAACCGCTGAAGATCCTG
CCGGACGCGTTGCGCGAGCAGCTGGCACGCCGCCTGGACAAGGCCCTGGCCGAGGCGGGT
GTGGCATGAACCTGTCCACGCCACGCCCGATCGAAGAACGCACCGGCGCCCCGGACTGGG
ATCGCGTCCGCCTCGACTTCCCGCTGCTGATGCGTGAAGTGCACGGCAAGCCGCTGGTCT
ATTTCGACAACGCCAACACCGGCCAGAAGCCGGTACAGGTGATCGGCGCGGTGGATGAGT
TCTACCGCCGCTACAACGCCAACGTCAGCCGCGCGGTGCATGCACTGGGCAGCGAAGCGA
CCGACGCCTACGAAGGCGCACGCAACAAGCTGGCACGCTTCCTCAACGTGCGCGCCAGCG
ACCTGGTGCTGTGCAGCGGCACCACCTTCGCCATCAACCTGGTGGCCTACTCGTGGGCGC
TGCCGCGATTGAAGGCCGGCGACGTGATCCTGATCACGCGCATGGAACACCATGCCAACA
TCGTGCCGTGGCAGCTGGTCGCGCAACGTACCGGCGCCACCATCCGCGTGGCCGAGATCA
CGCCCGATGGCGCGCTGGACCTGGATGCGCTGCGCGCGGCGATGACCCCGGAGGTCAGGC
TGCTGGCGGTCACCCATGTCTCCAACGTGCTGGGCACGGTCAATCCGGTGCGCGAGATCT
GCCGTGAAGCGCGCAAGCGCGGCATCATCACCGTGGTCGATGGCTCGCAGGCGGTGCCGC
ACCGCAAGGTCGACGTCGCCGCGATCGGCTGCGACTTCTACGCCATCACCGGCCACAAGA
TGTGCGGTCCGACCGGCACTGGTGCGCTGTGGGCGCGCCGCGAGCACCTGGACGCGATGC
CGCCGTTCCTCGGCGGCGGCGAGATGATCAAGGAAGTCAGCTTCGACGGCACCGTGTTCA
ACGATGCCCCGCACAAGTTCGAAGCCGGCACCCCGAACATCGCCGGTTTCATCGGCCTGG
GCGTGGCCGCCGACTACCTGCAGCAGCTCGGCCAGGAGAACGTGGAAGCCCGCGAAGCCG
AACTGCTGGCGCACTTCACCGAGGAGCTGCGCCGCGTCGACGGCCTGCGCATCATCGGCG
AAGCGCCGGAGAAGGCCGCCGTGGTCTCGTTCCTGATCGATGGCGCGCATGCGCACGATC
TGGCCACCCTGCTCGACCTGGAAGGGGTGGCCGTGCGCTCGGGGCAGCACTGCGCACACC
CGCTGCTGCAGTACTTCGGCGTCGCCGCCACCTGCCGTGCCTCGCTGGCGTTCTACAACA
CGCACGCCGAGATCGAGCGCTTCATGACCGCGCTGACCAAGGTACGCAAGCTGCTGGGCT
GAGCCGGCACACCGGGGTCAGATCCCTTTCGCGACGCGAATGGGATCTGACCCCACCAGT
ATTCCCGACAGCCGCCGCTGCGACCGCAATGCCCGCCGGATCGCGACCAGATGAACGCGG
CATACCGCCCGCAGCACACCGGGGTCAGATTCCTTTCGCCACGCGAAAGGGCTCTGACCC
CACCAGCATTCCCGACAACCGCCGTTGCGACCGCAATGCCCGCCGGATCGCGACCAGATG
AACGTGGCATACCGCCCGCAGCACACCGGGGTCAGATCCCTTTCGCCACGCGAAAGGGAT
CTGACCCCACCAGCATTCCCGACAGCCGCCGTTGCGACTGCAATGCCCGCCGGATCGCCA
GCAGATCCCCCGCCGGAATACCCGCCTCGATGAACTCCACATAGCGCCTGCACCGTTCAT
CCGCATCAGAACCCATCAGCTCAAATGCCGAATGCGGCTCGAGCAGCGCATTGGGCCTGC
CACGCGCATTGGCACGATAGCTCGACCAGCGATAGTCACCGGGATGCGCCACCTTCCCCG
CCCGAACCGGGTTGAGCTCGATGTAGCGCTGGCAGGCCAGCAGATAGCGATCCGTATCCA
CCACCGTGGAGTGGAAGCGCCCTTCCCATAACGTGCCGGTGCGGCCCTGCCGATCATTCA
CCCGACGTACGTAGGTCCGGTTCACGGCCTGCATCATCCGCGACAGCCCGCCGCAGAGAT
CAGGCGTTGCCAGAAGATGGACGTGATTGTCCATCAGCACATAGGCGTGGACCCGGCACT
GCTGCTGACCTGCGTGATGACACAGCAGGCGCAGGTAGGCGACGCGGTCGCCATCCGCAA
AGAACACGGGCTGGCGATTGTTGCCGCGCTGGACGACATGTTGCGGATATCCGGGCGCAT
CGATGCGCCGTGGCCTTGGCATGGGCTGCTCCTGGTAGCAGGGGGTCAGGGCCCTTCGCT
GCGCAAAGGGATCTGACCCCGAGCATCTGCCGATTCCGGGCCCGTGCCAGTCGGTCCATG
GCCTGCCGTTGAGTCAGTAGATGCCGGGGTCAGATCCCTTTCGCGTTGCGAAAGGGATCT
GACCCCACTCCCCCATTTGCGCCCGCCCACGCCCCACCTAGAATGGGGCCATGAGCACCC
TGACCTTCCGCGCCGCCACGCCGGCCGACATCCCCGCCCTGATCGCCCTCGTCACCTCGG
CCTACCGTGGCGACGCCAGCCGCGTTGGCTGGACCACCGAAGCCGACCTGCTGGATGGCG
CCCGCATCGACGCCGAAGGCATCCAGGCCGACCTCGACCGCCCGCGCTCCACGATCCTGC
TGGCCGAGCGCGAGGGCCAGCTGGTGGCCTGCGCCCACGTTGCCGACGTCGACGGCAACG
GCTACTTCGGCATGTTCTCGGTCGATCCGGCCCAGCAGGGCGGCGGGGTCGGCAAGCAGC
TGATGGACGCCGCCGAAGCGCACGCCGCACGCGAATGGAAGGTGCCGGTGATGCAGATGA
CGGTGATCGACGTACGCGACGAACTGATCGCCTTCTACGAGCGCCGCGGCTACCAGCGTA
CCGGCATCAAGAAGCCGTTCCCATATGGCGACGAACGCTTCGGAATCCCCAAGCGCGACG
ACCTGCGCTTCGAGGTCCTGGAAAAGCCACTGGCCGGAGCCGCCGCGTGAGCGATACCTG
GACCTTCGTGTGTGCCGGCAACGAGCTGCTGCCCGGTGAAATGAAGAGCGTGTTCGACGA
AGTGACCGGCACGCCGATCGTGGTGTTCAACCTCGACGGCGAGCTGTACGCGCTGGAAGA
CCAGTGCACGCATGAGGAGTTCGAGCTGTCCTCGGGCGAGTTCAACACCGACGAAGGCAG
CGTGGAATGCGTGCTGCACGGCGCGCGCTTCGACGTGCGCGATGGCCGCGCCCTGTGCGC
CCCGGCCTATACGCCGGTACCCAAGTTCCCGGTGAAGCGCGAACACGACGCCGTCTGGAC
CCGCGACGACCGCGATTGAAGCGCCCCCTGGCCTCCGGCGACTCCGCCCAGGGGATGGAA
GCCAGCGGAGCGCGCTGAGAGGCGTTCAGGGGCCTCCCCGGGCCTCCAGACTGCTCGTTC
GCCCACGCATATGCGAATCATTATCGTTGATGTTATTCTACGTAACACCTTCGTAACGAC
GCCGCCCCCTGCGCCATGGCTTTGCCCGCGCCCGCCGCCACGCTGTGCCAGCTTGCCCGC
CATGGGTGGCCGTTGGCTGTGGCCCTGCTGCTGACGCTGCTGCTGGGCTGGTCGGCCCTG
CACGAAGGGCGCGATGGACCCGCCACCTACGGCTGGCAGGCACACGCTGAAGATCTTCAG
CAGGCCGTGCCGATGCCGGCCCCGCCGGCGGACGAGTGCCCGCGCCATGCGGTGCCAGCA
CCGGAGCCGCCGCTGGATGGCAAGGGCACAACGCCCTGTACCGGACTGGCTCCCCCGCGC
GCCGCCCTGGTCGCGCATGTTCCGCTGTGGCGCTCCGATGCCCTGCACTGGCAGCTGCAC
GATCCCGCACTGCGGTTGAACCCCGGCCACGCACCGCCTGCACCGCACGCCAGCTGAGGC
GCCCTGCGGCCGTTGCCGTGCGCCTGGAGTCGTCCGCTGCGTAGCCGAGCATCGGCTCGG
CTCTACAGAAAACGCCCTCTACATGCCGTCGCGCTGTCTGCGCTTCGGCCCTCGCCCCTT
TCCGATCCCAGCCACTACCACCCAAGCCATGACCCACATCACGTCCCGCAAGCGCGCCCC
GCGCGTTTCCCTGCTCGCCACCGCCACCCTGGCCGCCGGCTTCGCGCCGTTGGCCGCACA
GGCGGCCGACAGCGCTGACGCAGCCTCCTCCCGCAAGGCCACCGACCTGGACAAGGTGCA
GGTGCGCGGCAGCTGGTTCAATCCGTCGTCACCGAAGTTCACCGCCGAGCTGCTGGACAC
CCCGAAGTCGGTGTCGATCGTCTCGGAAAAGCTGATCGCCGAAACCGGTGCGACCAACCT
GCAGGATGCGCTGCGCATGGTGCCGGGCATCACCTTCGGCGCCGGCGAAGGCGGCAACCC
CACCGGCGACCGTCCCTTCATCCGTGGCTTCGATTCGCAGAGCAACGTCTTCGTCGATGG
CCTGCGCGACGTCGGCTCGCAGACCCGCGAGATCTTCGACCTGGAGCAGGTGGAAGTAGT
CAAGGGCCCGAGCTCGGCCTACGGCGGCCGTGATTCCGGCGGTGGCAGCCTGAACCTGGT
CAGCAAGACGCCGAAGCTGAAGAACGAGACCAGCGCCAGCATGGGCATCGGCACCGACAG
CTACGCGCGCGGCACCGTGGACGCCAACTACGTGCTGGGCGATGGCATCGCCGCGCGCCT
GAACCTGATGAAGCACGAATCGGACATCGCTGGCCGTGACGCCGCCAATGTCAGCCGCTG
GGGTATCGCGCCGTCGATCGCGTTCGGCCTGAACGGCCCGGCGCAGCTGATCGCCAGCCA
CTACCACATGCAGAGCGATGATCTGCCCGATGCGGGTGGCTTCCCGTATGGCAACCCGAA
CGGTGCGCCGGCCTCGAAGTGGGTCGACGGCCGCCCGATGGTGCCGGACCGCAACAACTA
CTACGGCCTGGTCGACCGTGACTTCCAGCGTACCCGCGCCGACATCAGCACCCTGGATGC
CAGCTACGACTTCGGCGGCCACAAGCTGCGCAACATCGCGCGCCTGGGCAACACCAGCAA
CGACTACCTGTGGACCCAGCCGGACGACAGCCAGGGCAACCCGAACAACTACGGCACCCT
GTGGCGCCGGACCAACAGCCGTGCCGTCGACGTCAAGAGCTTCGCCGACCAGCTGGGCCT
GACCGGTGCCTTCCAGACCGGTGCGCTCAAGCACAGCTACAGCGCGGGCGTGGAATACAG
CGACGAGAAGATGACCCGCGGCAGCTATCTGATGACCCCGGGCACCAGCAACCCGCTCAC
CGGCAACAGCAAGTGCCCGACCACCGGCGCGGCCACCGGCTACAACTGCACCGATTTCGC
CAATCCGAACCCGCGCGATCCGTGGGCGGCCACCCATTCGGTGTACCGCAGCGACAAGGC
ACTGGACGTAGAGCAGCGCACCAGGACCACCTCGGCCTACGTGTTCGACACCATCGAGCT
CAATGAGCAGTGGATGATCAACCTCGGCCTGCGCTACGACGACTTCCGCACCACCCTGAC
CACCCCGGTGGCCGGCAAGGCACCAACCCGCGTGCGCAACAGCAACGACTTCCTGAACTA
CCAGGCCGGCGTGGTGTTCAAGCCGGCCGCCAACGGCAGCATCTACCTGTCGTGGGGCAC
CTCCTCGACTCCGCCGGGCATGGACGGTGGTGATGGTTCGGACGGCCTGAGCGCCGCCGT
GGCCGACCTCAAGCCGCAGGATACGAAGAACCTCGAGCTGGGCACCAAGTGGGACCTGTT
CGACCAGCGCCTGAACCTCACCGCGGCGATCTTCCACACGGTGATGAACAACGCGCGCGT
GACGGTCGACAACGGCACCAGCCAGAATGCCGGCAAGAAGGAAATCAACGGCTTCGAGCT
GGGCTTCACCGGCCAGCTGACCGACGCCTGGAGCCTGTACGGCGGCTACACCTACCTGGA
CTCGGAACTGAAGGACAACGGCTTCGTCTGTGGTGCACCGGTCGGCCGCACCTGCCCGTC
CAACGTCTACGTGCCCTCGCCGTACAACGGCAACGTATTCCCGAACACCGCCAAGCACAG
CGCCAACCTGTGGACCACCTACCGCTTCCCGATCGGCCTGACCGTCGGTGCCGGTGCGTT
CTACTCGGACAAGCAGTACGGTGACGTCGCCAACACCAAATGGATCGCCAGCTACACCCG
CTTCGACGCAATGGCCAGCTATGCGATCCAGGACAACATCAGCCTGCAGCTCAACGTGCA
GAACCTGACCGACAAGACCTACTTCACCAAGGCCTATGCCTCGCACTACGCGAGCATCGC
CCCGGGTCGCTCGACCACCCTGGCACTGAACGTGAAGTTCTGATGTAGCTTCGCTCCACC
ACGGCGGCAGGCTCTCCTGCCGCCGTTTTTGTTTCCGGCGATACTCACCCCATGGCAACC
CGTACCCCCATCGACAGCGACGCCCTGGCCGAACTGCTGCAGCACGATCCGCAGGCCGCG
TTCGCACGCGTGCGCGACGCTGCGCAGGCTGGGCAGGTCGATGCACAACTGCTGCTCGCG
CAGATGCACATGGAAGGCAAAGGCACCGCGCAGGACGCCTCGGCGGCGCTGCTCTGGTAC
GAAACCGCCGCCAACAACGGCGCGCCGATGGCGATGAACATGCTCGGCCGCTGCCATGAG
CTGGGCCACGGCACGGCGGTCAACCTGGCGCTGGCGGCGGTGTGGTACCGGCGCGCGGCC
GACACCGGCCTGGACTGGGGCCTGTACAACCTGGCCAACCTGCTGGCCACCGGCCGCGGC
ATTGCGCAGGACCGCGCGCAGGCACTGGCCCTGTACACCCGTGCCGCGCACCTGGGCCAC
GCCAAATCGATGAACCTGCTGGCCCGCCACCTCGAAGACGGGCTGGATACCGCACCCGAT
CCGCAGGCGGCGCTGGCCTGGTACCAGCGCGCGGCCGAGGCCGGTGATTTCCGCGGCCAG
GCCAACTACGCCTCGATCCTGCTGCAGGCCGGCCAGGTCGAGCAGGCCGTGCACTGGCTG
CGGCTCGCACTGGCGCACGGCAGCCCGGCATTCATGGCGCACATCGTGCCGGAGCTGGCC
GCGTCACCGCATCCACAGGTGCGCGCCCTGGTCGCACCGCCGTCCCTCTGAGGAGTCCCG
CATGCTGCTGCACATCCCCGACATTCTCAGCGCCGACCAGGTCGCCGACTTCCGCCGCCG
CCTCGACGCCGCCGACTGGACCGATGGCCGCGAAACCGTGGGGCATCTGGGCGCACAGGC
CAAGCACAACCAGCAGCTGCCCGAGGCTTCGCCGCTGCGCCGCGAACTGGGCGAGATCAT
CCTCGTCGCGCTGGCCCGGCACCCGCTGTTCTTCAGTGCCGCGCTGCCGCTGAAGTACCT
GCCACCACGCTTCAACCGCTACAGCGGTGGCGGCACCTATGGCTACCACGTCGATGGTGC
GGTGATGAACCTGGCCAATGGCGAGCAGCTGCGCTCGGACATCTCCTGCACCCTGTTCCT
GTCCGCGCCCGAGGAGTACGAAGGCGGCGAGCTGATCATCAGCGACACCTACGGCGAGCA
CGAAGTGAAGCTGCCGGCCGGCGACCTGGTCGTGTACCCGTCCAGCAGCCTGCACCAGGT
GCGGCCGGTCACCCGCGGCGCGCGCGTGGCCTCGTTCTTCTGGGTGCAGAGCATGATCCG
CGACGATGTGCAGCGCCGCCTGCTGTGGGAAATGGATGGCGCGATCGAGCGCCTGCGGCA
GACCGGCGGCGACGCCGAGGCGATCCTGCAGCTGACCGGCGTGTACCACAACCTGCTGCG
GCGCTGGAGCGAAGTCTGAGCCTTGCCGGGCCGGTCTGCGACATTTTGGCAATCATTCTC
ATTTGCAACAGCTAACAGCTCTCATTACAATCACGCCCCGTTGATGCCGGCCGCTGCCGG
CAGCCCCAGGGAACCCCCGCTTGCTGCGCCCGCTTCGCCCTCGCCCACTCATCCATCGCA
AGATGGGCACCGCCATGCGCGGCCAGCGTCCTGCGCTGGCCAGCCTGCTGGCGTGGGTGG
CAATGCTGGCGTTGCTGCTGGGCACCCTGCCGCTGCTGCCACAGGCCCACGCCGGCATCG
CCGTGCAGGTGCCGTTGGAGGAGCGCGGAGGCGAAGCGCCCCTGCAGGAAGAGGCGCCGG
CCAAGCTGCGCCGCTGCGCCTCCGCTCCGGTGAAGTCGGCCGAGAAGGCACGCCCGCCGT
TGCTGCTGGCCAGCCACTGGCTGCGCACTGAGCTCGACCTCGTACCCCCCATGCCGGCCA
TGCCCGGCGTGCGCGCGGACTGGCCGCTGGCCGCTCCGGACACGCCCTGGGCCGATGCGC
CCGGGCGCCGTCAGCAACGCGGCCAGGCGCCGCCGCTCGCCTGATCCACGGCCCGACGTG
ACCGCCTGCGCGGTCGCGCCTGCACGCCGCTGCCTGCTTCATCCCTGCCGCCCCTGACCG
GCCCTTCCGTGCCTGCCGCGCCCTTCGCGCACGGCACCGCGCCACCCTGCATCCTTCGAG
GTAACTGCCATGGCCCAGCGCCATCGTGTCCGTTCGTCCCTGTCCCGTACCCTGCTGACC
AGCGCCGTGCTGGCGGCTTGCGCCAGCCCCGCCTTCGCCCACGGTGACGCCGCAGGCGCG
CCGCAGACGCTGGACAAGGTGGTGGTCACCGCCGCCGGCTTCGAGCAGAAGGTGATCGAT
GCCCCGGCCAGCATCAGCGTGGTCAGCCGCGAGGAACTGAGCAAGCGCCCGTACACCAGC
CTGGTCGATGCGCTGCGCGACGTCGAAGGCATCGACGTCGGCCTGGAAGCGACCGACAAG
AACGGCCGCGCCACCGTGTCGATGCGCGGCCTGCCGTCCGAGTACACCCTGGTGCTGATC
GACGGCCGCCGCCAGAGCAATGTCGGCCAGATCTATCCGAACAACTTCGGTGGCGGCCAG
TTCGCCTACCTGCCCCCGCTGGATGCGATCGAACGCATCGAAGTCGTGCGCGGGCCGATG
TCCACGCTGTACGGTTCGGACGCGATGGGCGGTGTCATCAACATCATCACCCGCCGAAAC
CAGGACAGCTGGCACGGTTCGGTCAGCCAGGGCTTCACCGTGCAGCAGGACGACCAGTTC
GGCGATGCACGCACCACCGACCTCTACCTCAGCGGCCCTTTGCTGAAGGAGCGCCTCAGC
CTGGCAGTACGCGGCAGCTACTACGACGCGAAGGCTTCCAACCCGGAATGGGATGCGTTG
TCCCTGCCCGACGGCACCCTGTGGGAGCGCAGCATCGGCTTCGGCGGTGGTGGCAAGTCG
GTGGCCAACACCAACTGGAACAGCGGCGTGCGGTTGGACGTCCGCATCAACGACGATCAC
GAACTGTGGCTGGACTACGACGTGTCGCGGCAGAAGTTCGACAACAGCGAAGGCCAGACC
GGCACCCTCGACAGCCTGGCCAGCCTGTGGCGCGTCGGCAATGCCGTCATTCCCAACCCG
AACGGCAGCGGTACCGTCACCCGTCGCGTGGTGCAGCCGCGCGTGGGCTACACCGCCTAC
CAGCGCTACGAGCGCGACCAGTTGTCGCTGACCCATCAGGGCCGCTACAGCTTCGGTACC
TGGCAGACCTCGCTGACCCACAGCAAGAGCAGCAACCTGGGCCGTTCGCTGCCGCTGACC
CTGGAAGAGCGCGCCAACCTGCAGACGCTGTGGAATGACGTCTGCCGCCGCACCGGTGCT
GCCAACAACTGTGCGGCCGGCCGCGGCAACGCCCTGGTTGCCCTCAACCCGAGCGAGATG
GCGCGGCTGCAGGCGTTCCTGCCGCGCCCGCTGCGCACCATGGAACTGGAAGGCTACGTG
CTCGACACGATGCTCGACCTGGACTTCGGCGCGCACACGCTGACCGTGGGCGGCCAGTAC
AACGACACTGACATGGTCGACGGTGTGTTCGGCATGGATGGCGCCGGCTACCGCAGCAAC
GTCAAGCAGACGCACCGCATGTGGGCGCTGTTCGCCGAGGACAACTGGGCGCTGACCGAC
ACCCTCACCGCCACCTTCGGCCTGCGCTACGACGACCACAACGTATTCGGCAGCCATGTC
AGTCCGCGTGGCTACCTGGTGTGGAATGCCAGCGATGCGTGGACCTTCAAGGGCGGCGTC
AGCACCGGCTACAAGACCCCGCGTCCGGACCAGCTGTTCCCGGGCATCACCGGCTTCGGT
GGCCAGGGCGTGCTGCCACTGGTCGGTTCGCCGAACCTCAAGCCGGAAACCAGCACCAAC
TACGAGCTGGCCGCATACTACGAAGGCCAGCGCTGGGGCTTCAACGTCACCGGCTTCTTC
AACACGTTCGAAGACAAGATCGCCAGCGGCGGCACCTTTGCGAACTGCGAAGTGGCCCGC
GCCGGCAGCGGCTACTGCGTGGACATCGGCCCGGGCTGGGCGGCACTGGGCTACAGCACG
TTCACCCAGAGCGTGAACATCGACAAGGCCGAGACCCGCGGTGCCGAACTGGCCGCGCAT
GTCGACCTGCTCGACACCCTGCAGCTGCGCGGCAACTACACCTGGACCAGGAGCGAGCAG
ACCAGCGGCGCGCAGAAGGGCCTGCCGATCAGCGGCACGATGCCGGCCAGGCACATGGCC
AATGCAAGCCTCAACTGGCAGGTCAACGAAGCGATCAGCCTGTCGCTGATCGGCGAAGGC
CGCTACGACCGCTACCGCGACACGCTGCTGGACGCCAACGGCGCCAGCCACACCCGCTAC
TACCAGGACTACACCATCTTCCATCTCGGTGGCAGCTGGAAGGCCACGCCATGGCTGACG
GTGAACGCACGGGTCAACAACCTGTTCGACAAGGACTTCGTTTCGCAGTCGTGCCTGCTG
ATCAGCCAGAGCGAGTTCAACTGCGTGGACGACTACGCGACCAAGGACCAGCGCCGCAGC
TACTGGATCTCGTTGAACGCGAAGTTCTGATCGCCGCGCCCGGCCCCGGTGGGTGCCGAC
CTTGGTCGGCACCGCTTCATCCACGCGTGGCGTGGATCTACCGATCGGTAGTGCCGGCCG
CTGGCCGGCAATCGCCCTCCAGCGATACAGAACGACACGCAATTGCGAGCTATTCTCATC
AATGATGTAATGGGCAGTCCCCGTCCGCCTCGAACCGTGCCGTGAGCCGTCCTGCCTCTT
CCACCGTGGCGCAGCAACAGAACCGTGGCTTCTGGCTGCGGACGCTGCACCAGTGGCACT
GGATCAGCTCGGCGGTGTGCCTGATCGGCATGCTGCTGTTCGCGGTGACCGGCCTGACCC
TCAACCACGCCGCGAAGATCGAAGCCAAACCCCAGGTGCAGAACCAGCATCTGGAACTGC
CGGCCGATCTGCTCGGCCAGCTCGGCACGCGCGAAAACGGCAATGCACCGATCCCGCGCC
CGGCCCGGCACTGGCTGGACACGCAGCTGGGCATCGCCATCGGCGGGCGCCCGGCAGAGT
GGTCGGCCGAGGAGATCTACCTGTCGCTGCCGCGCCCCGGCGGCGACGCCTGGCTGAGCA
TCGATCGCGGGACCGGCGCGGTGGAGTACGAATCAACCTCGCGCGGCGCGGTGTCCTACC
TCAACGACCTGCACAAGGGCCGCAACGCGGGCCCGGCGTGGGGCTGGTTCCTGGACCTGT
TCGCCGTGGCCTGCCTGGTGTTCTGCATCACCGGCCTGTTCCTGCTGCACCTGCATGCAC
GCCAGCGGCGCATGACCTGGCCGCTGGTCGGCCTCGGCCTGATGATTCCGCTGCTGATCG
CCCTGCTGCTGATCCACTGACTTTCCTTCGTTTCCGGAGCCGCCCCATGCGCGTCACCCT
GACCATCGCCCTCAGCGGCCTGCTGGCCACCTCGCCGGCGTACGCCACCACCCTCGACAT
CAACGTCGAAGTGCCCAAGCTCAACGTGGCCGAGTACCACCGCCCGTACGTGGCGGTGTG
GCTGGAAGGCGCCGACCAGAAGGTCGCGGCCAACCTGTCGGTCTGGTACCAGCAGACCAG
CAACAGCGAAGGCCACGGCACCAAATGGCTGCCGGACCTGCGCCAGTGGTGGCGCAAGAG
CGGCCGCACCCTGCAGGTGCCGGTGGACGGCGTGACCGGCCCGACCCGCCCGGCCGGCAA
GCACGCGCTGTCGTTCAACGACAGGCAGCCGGCACTGAAGCAACTGGCCCCGGGCAACTA
CACCCTGGTGGTGGAAGCGGTGCGCGAAGTCGGTGGCCGCGAACTGCTGAAGATCCCCTT
CACCTGGCCGGCCACCGCCGCGCAGAACGGCAAGGCGCAGGGCGCCACCGAACTGGGCCA
GGTCACCCTCGCCGTCAAACCATAACTGCCTGAGCCGGGGTCGGATCCCTTCCGCAGGAA
GGGCTCTGACCCCATCGCCCTATCCCTCGGGGTCAGAGCCCTTTCCGCTGGAAAGGGATC
CGACCCCTTCCAACTGGAGTCTTCCGCATGAAGCGCACGCTCGTCCTCGCCGCCGCCCTG
GCCGCTGCCCTTCCCTTCTCCGCCCTGGCCCACAAGGCCTGGCTGCTGCCCTCGCAGACC
GTGATCGCCGGCAACGCGCCGTGGATCACCGTCGACGGTGCGGTCTCCAACGATCTGTTC
TACTTCAACCACGTGCCGCTGCGCCTGGAATCGCTGGTGATCACCGCGCCGGACGGCAGC
ACCGTGCAGCCGCAGAACGCGTCGACCGGCAAGTACCGCAGCGTGTTCGACATCGAACTG
AAGCAGTCGGGCACTTACCGCATCGCGTCGGTCAATGACGGCCTGTTCGCCACGTACGAG
CAGAACGGCGAGCGCAAGCGCTGGCGCGGCAGCGCGGCTACCTTCGGTGAATTGCCGAAG
GACGCGAAGAAGCTGGAAGTGAGCCAGTCGATCGGCCGCGTGGAGACCTTTGTCACCAAC
GGTGCGCCGAACGACACCGCGCTGAAGCCGACCAACCGTGGCATCGAGCTGGTCGCCGTC
GGCCACCCGAACGACCTGTTCGCCGGCGAGGAAGCCACCTTCCGCGTGCTGGTCGATGGC
AAGCCGACCGCCGGCCTGCAGTTCGAGATCGTGCGTGGCGCCACCCGCTACCGCAACGCG
CAGGACGAGCTGAAGCTGACCAGCGATGCCAAGGGCGAGATCAAGGTGACCTGGCCGGAA
GCCGGCATGTACTGGCTGGAGACCGGCACCGAGGACAACAAGACGTCGGTGAAGCAGGCC
GCCAAGCGCCGCCTGAGCTACGTCGCCACGCTGGAAGTGCTGCCGCAGTAATGTGGACCG
CGATGCCGGGCATCCCCCGGCATCGCCACCGCAACGCATCACCATGACCGATTCCCATCT
CGACATCGCCCGCCTCGGTGGCACCACCATGGGCACCACCTGGAGCGTGTCGCTGGTCGC
GTCGCGCCAGCGCGACCTGCACCCGCTGCACGCCGGCATCCAGGCGCGGTTGGACGACGT
GGTCGCGCAGATGAGCACCTGGGAGCCCGGCTCGGATCTGAGCCGCTACAACCGCGCCGA
CGCTGGCCAATGGTGCGTGCTGCCGGCGGAGACCCGCCACGTTGTGACCTGCGCACAGGC
CATCGCTGCCGCCAGTGACGGCGCCTTCGATCCCACCATCGGTCCGCTGGTTGCACTGTG
GGGCTTCGGTGCACATGCCGGTGAACGCCGCCAGCCCGACGCCGCTACCCTGCAGGCCAC
CCGTGAGCGTTGCGGTTGGCAGCGCCTGCAGTGGCAGGATGATGCGCTGCTGCAACCGGG
CCGGCTGGAACTGGATCTCTCTGCGATCGCCAAGGGCTTCGGCGTCGATCACGTAGCCGC
CTGGTTGCGTAGGCAAGGGATTGGGGCGGCGCTGATCGAAGTGGGTGGCGAACTGGCCGG
CTACGGCAGAAAACCGGACGGCCAACCGTGGCGCGTGCTGGTGGAATCCGCACCGGAAGA
GGATGTGCACACCGAAACCCCGCCACGGGTGCTGGCGCTGGACGGCAAGGCGGTGGCCAC
TTCGGGCGATCGCTGGCACCAGTACCAGGCCGATGGCGAGGCCTACAGCCACAGCCTCTA
CCCGCGTACGGGCAGGCCGGTGCAGCAGGTCGCCGCAGCGGTCACCGTCGTGGCCGACGA
CGCCATGCACGCCGATGCCTGGGCTACCGCACTGACCGTGCTGGGTCGCGAACAGGGCAT
GGCGCTGGCCGAGCGCGAAGGACTGGCCGCGCGCTACCTGCAACGCACCGCAGACGGCCC
GCAGGAATTTCTCAGCAGCGCCTTCCAGCGCCTGCTCGACGGGCAGGACGCATGAGCACT
CGGCCATCGCGTGCGTGGCTCGGCAACACACTTGTACTGATCGTACTGGCGCTGATCGCC
TGTGCGCTGCTGCGCCTGCACCTCGGCGAAGCCTGGTGGCAGGGCGCACCGCCGGCACGG
CAATCGCAGATCGCCATCATCGCCACCGCGCTGTACGCGCTGGCCTGCGCAGCCCTGTGG
TGGCGCACTCGTCCGCGCGATGATGCGGCGTCCGCCGATACCGCGCCGCTCCTGCTGGTC
TGGTCCAGCCAGACCGGCTTTGCCCGCGAACTGGCCGAACGCAGTGCCGAGGCCCTGCGT
GGTGCCGGCGTGCCGGTGCGTGTGCGCGGATTGCATCAGGTGGATGCAGCGTTGCTGGCC
GACAGCCAGCGCGCGCTGTTCATTGCCAGCACCACCGGCGAAGGCGATCCGCCCGACCAC
GCCCTGCCGTTCCTGCGCGGGGTGATGGCCACGCCGCCTCCGTTGCAGCATCTGCAGTAC
GGCGTGCTCGCGCTGGGCGACCGCAGCTATGGCCACTTCTGCGGATTCGGCCACCAGCTG
GACCAGTGGCTGCGCCAGCATGGCGCGCACCCGCTGTTCGATGCGATCGAGGTCGACAAT
GCCGATCCGGCGGCGCTGCGACATTGGCAGCAGTTGCTGGGACAACTTGGCGGAGGCGCC
ACTGAACTGCCCGACTGGAGCCCGGCCGAGTATCAGCCGTGGACGTTGCTGCAACGCCAG
CATCTGAATCCGGGCAGCCCCGGCGGCCCGGTGTACCGGGTGCGCCTGCAGCCACCGCCT
GGCGTCGATGTGCAGTGGCAGGCCGGCGACATCGCCGAGATCGGCCCGCAGCACCCACGC
CACAGCGCGCGCGCCTGGCTCGATGCACAGGGCTTCAATGCAGACACCGTGCTGGATGAC
GGGCAGGCGTTACTGGCCCGTATCGAGCGCTCGCATCTGCCCTCGCTGGTTCCCCCGGGT
GATCTGCCCGCACTGCTGGCAACCCTGCAACCGCTGCCGCATCGCGAGTACTCGATCGCC
TCGGTGATGGCCGACGGCGCGGTGGAGCTGCTGGTGCGCCGCCAACTGCGCGCCGACGGT
ACACCCGGCATCGGCAGCGGCTGGCTGTGCGACCACGCGGCCATCGGCGAACCGGTGCAA
CTGCGGCTGCGCCGCAACGACAATTTCCATGGCGTGCCCGCCGATGTACCGCTGCTGCTG
ATCGGCAACGGCACCGGCATCGCCGGCCTGCGCGCGCACCTGCACGAACGTGCCCAGCGT
GGCGCGCGCCGCACCTGGCTGCTGTTCGGCGAGCGCACCGCCGCGCACGACTTCCATTTC
GGCGAAGAACTGCAGGCGATGCTGGCCAGCGGCACGCTGGCACGGCTGGATGCAGTGTTC
AGCCGCGACGGCGGCGCGCATCGCTATGTGCAGGACCGGCTGCAGGCCGAAGCGGCGACG
CTGCGGCAGTGGGTCGATGAAGGCGCGACGATCCTGGTCTGCGGCAGCCTGCAGGGCATG
GCCCCGGGCGTGGATGCAGTGATCGAGCGGGTGCTGGGTACCGCAGGCAAGGAAGCGATG
CTGCTGGCCGGTCGTTACCGCCGCGATGTGTATTGAACGAACCGTCGGGGTCGGTTCCCT
TTCCGCAGGAAAGGGCTCTGACCCCAACCACAGCCGCACCATGACGGCGTGCCCAGGCAT
GGTGGCAACCGCACAGCAGTAGATCCACGCCATGCGTGGATGGCGCCCACCGGCGCCCAG
GAATCATGCCCCCGCCGCGCTCACCCGTATCGCCAACAACTCGCCACCACCGCTGAGCGC
ATGCCGTTGCCTCTCGCCCCCCGCCAACCACGCGGTGTCTCCCGCCTGCAGCGCCGGCAG
GCCACTATCGGCACCGAACTGCGCCTGTCCGGCCAGCAGATGCAGCGCCCACGCAACGCC
CGGTTCGCAGAAGAAGAACATCGACCCCACCAGCGGCCGGTGCAGCAGTTCGGCCTGCAG
CAGCTCGCGCTTCCACATCAGGTTGAAGTCGTGGGTGGTGCCATCGACCAGTTCACCGTG
CAGCGTTTCCTCACCGGCAAAGCGCGCCCGCCCGTGTGGCGGCAGCACCTGGGCCACGCG
GCCATCCTCGAAACGCAGGCGCACGCCATTGCCCTGCAGCAGCACCAGTTCGCGCTCCAC
GCCGGGGAAGGTGGAGAACGCAGCGTCCTGCTCGATCTCGGCCACCGACAGGCGCAGCGC
CCAGTCATCACCCTGTGCGGGCAGGCGCAGGATCTCGCGGGTCCAGCCAAGTCCATTCCG
CCAGCGTTCGCGACGATAGTCCAGGCTGGAAATGACCTGGCTCGGAGTGTGCAACAGGGA
GTCGACGTTCATCGGCGCATTGCATCACGCCACGCGCCATCATGCATCACCGCGTAGCGA
GCGTGCCCTGGCCACCGCATCCGCCGGCCAGCAGCTGCGAGTGCTTCAGCCAATCCTGGT
CAGGGTAGTAAGCAAACACCATCGTGCCGCCACGCAACGCATCGATCAGCGGCTTGGCCA
CCGAAAGGCGCACCGCCGGGCAACCCAGGCTGCGACCCAAGCGCCCCTGCAGCTGCGCGG
TGGCCGGGTTCACGTACGGCGCACCGTGGATGACGATCGCGCGTTCGCGCGCACGGTCGT
TGAAGCCCGGCTCCAGCCCGGCCAGGCGCAGCGAATATCCATTACCGCCCATGTAGGTCT
CCTGCGCGGTGAACGCGCCGAGACTGGACATGAAACTCCCATCGCGGTTGGAGAAGTGCT
GGGTGCGGTTCTCGCCGCTGTTGCGGCCATGCGCCACCCATTCCTCGAACAGCAGGCGCT
GGTGGGCCAGGTCGAACACCCACAGGCGCGGCTCGGTGGACGGCCGCGAATAATCGATCA
CGCTGAGACGATCACCGTTGATGCCCAGCTCCGGCCGCTGCAACGCACAGCGCATGGCGT
GCGCCGCCAGCTGCAACACGTGGCGGTCAGCCTTGGGCGCACTGCGCGACAGCAAGGCAG
CCAGATCATCAGCGCTGGTGGCAAGGGCGGGCGTCTGTGCCAGCGCCGGGGCGCTGGCCG
AGGTCGCCAGCAGGCCGAACGCGGCCAGCCGGCACAGGCGGGATGCAGTCATGGGCACAA
CGAGGGGACTCAGTTGCCCTTGAGGGTGGACCCTGGCGGCTCGGATTCCAAGACCGGCTG
CATTCCGGATTCAGCCGGGCTTGGGCGGACCGCCGGCAACGAGGTCACCAGCAGGGTCGT
GCCCGGCACCAGCACCTGGTACAGCTGGCGGGCAAAATCGGCCGGCAGCGCCATTGGCAA
CGAGGGCGTGGCCAGCAGGTCCGGGGTGGCCTGGGCACGATCCTGGCCCAGCAGCGGATA
GGCCGTCCACTGGTGCAGGCGCTGGTTCACGTCCAGCGGGCTGGGCGTATCACTGTAGCC
CTGCCCCATCACGAACAGCGTGGTGCCCTGGAATGCCGGCAGGGCGTCGGCCTTCAGCGG
CGACTCGCCGATCATCACGCCATCGCGCAGCACGTACAGGCGCTGGTCATGCAGGCTGAC
CAGGATGCCGACCTGCCCGGCCGGGGCTGCGCTGTCGTCCCACCAGGCCTGCGCCGGGGC
CCCGCCCTCGGTTTCCGGCAAAGCCTGGCCGCGCGCGTTGACCGGGGCCAGCACCGAAGG
ATAGGCCAGGGTCATCGGCGAACTCTTGGCGTCGGCCACCACCACCGTATCGCCGCGCTG
GGTTTCGCTGAACAGCTTCTGCGCGAACGCCTGCGGCAGGCGCACGCAGCCATGCGAGGC
CGGATGCCCGGGCAGGCTGCCGCCATGCAGGGCGATGCCATCCCAGGTCAGCCGCTGCAT
GTAGGGCATCGGCGCGCTGTTGTAGAGGTTGGACCTGTGGTCCTTGTCCTTCTGCAGGAT
GGTGAATACGCCAGTTGGCGTCTCGTGCCCGGCCTTGCCCGAGCTGATCGTGGTCAGGCC
GATGGCGATGCCGTTGCGGTAAACGTAGGCACGCTGCTCATCGAGGCTGACCACCAGCAC
GATCGGGCCGGTCGGCGAGATTTCCGGATGCCACAGGTACTCGCCCGGTTTCAGGTCGGT
CGGCCCGCGCACGTCGGCGGTGCTGGCTTCGGCCGCAGGCTTGGCTGTCGGCGTCGGCGC
AGCGGCATGGGCCAGCAGTGGCAGGGTCAGTGCCAGGGCGAGCATCAGGGTCGTGGGGCG
GTGCACAAGCATCCAGCGGGGTCCTTTCCATGCGGAGCGGCCACCGTACACCATCGGCCC
GTGGTGGCCGCGGCAAAACCAGGCGCCGGAAATGAAATTGCCCGGCGACACAGCCATGTG
TCGTACCGGGCAATCGTTACGTCCTTGTCGGCCTGCTGCCGCCCCCTCGCATCCTGCGCT
GTGGGGGTAGCGTTGCATCCTGCACGCGGCCGCGTCTGTCCTGTTTGTATCTCAGCCCCT
TCCACAGGTCTGTGATGCCACCATCCTGGTGATTGGTGCCGCGTCCTGCGGCGGTCGGTG
GTCACGGCCTTCCTGTCCGTGACCGGTGAACCAGCCTCCTGCCGGTTCCGACGATTCCTG
CTGTCAGCGCCTGGGTACGGTCCGCACCGGTACCGATCCGGGTACCGGATCCGCCGGCAA
CAACCTGTTGCCTACGGTGATCCGCTGTCGATTCCGTTCGACGATCACTTTCCCTATCCC
CTTCACCTGCGTCAGGTCCTCGACGCGATGAAACGGGCCGTGTCTGCGCCGGTGCTCGAC
GATCGCCTCGGCCTTGGCGGCTCCGACCATCGTCAATCCCTGCTGCAGCGCCTGGGCATC
GGCGCGGTTGATGTCGATCGGTTCGGCGGCATGCGCCCCAGCGATCCCCACTACCAGCAC
CAGCGCCCTCAACACGACAAACCAAGGCACGACGTGTATCTCCCTGTGATTCTGGCCGCC
CCGACCGGCAATCCCGTCGGCAGGAACAGTGTCCGTCACCACATGTACACAGCCTATCGG
TTTCCCGGATTTCCGTAAGCCAGCCAAATACCCGACGTGATGTAGGAAAAACCCTACCCG
CGGCACAGGCGTAGAATGGCCGGATCAGCCCATGCAACCGGAGTTTCAGATGGACAGCGC
CAAGCTCGGCCAATTCGTCAATGACAAGTGGGACAGCGAAATCGTCCCGCAGTTGGTCGA
CTACATCCGCATTCCCAACAAGTCGCCGATGTTCGACGCCAATTGGGTGCAGAACGGCTA
CATGGAACAGGCGGTCACCCTGATGGAGAACTGGGCCAAGGCCCAGCAGCTGCCCGGCCT
GAAGGTTGAGGTGGTGCGCCTGGAAGGCCGTACCCCGCTGATCTTCCTGGAAATTCCGGC
TACCGGCGCCGAAACCGGCGACGACACCATCCTGCTCTATGGCCACCTGGACAAGCAGCC
GGAAATGACCGGCTGGGACGACGACCTCGGCCCGTGGACCCCGGTCCTGCGCGGCGACAA
GCTGTATGGCCGCGGCGGTGCGGACGACGGCTACGCGATCTTCGGCTCGCTGGCTGCGGT
ACTGGCACTGCAGGCCCAGGGCCTGCCGCACGCCCGCTGCGTGGTGCTGATCGAAGCGTG
TGAAGAGTCCGGCAGCTACGACCTGCCGGCCTACGTCGACCACCTGGCCGACCGCATCGG
CAAGCCGTCGCTGGTGGTCTGCCTGGATTCGGGCTGCGCCAACTACGACCAGCTGTGGTG
CACCACCTCGCTGCGCGGCCTGACCGGCGGCAATTTCACCGTGAAGGTGCTCAACGAAGG
CGTGCATTCCGGCGATGCCTCCGGCGTGATCCCGTCCAGCTTCCGCCTGCTGCGCCAGAT
CCTTTCGCGCATCGAGGACCAGGACACCGGCCGCATCCTGATCGACGGCATGAACGTGGA
GATCCCGGCCGAGCGCCTGGAACAGGCCAAGCGTGCCGCCGAAGTGGTGGATACCGAGAT
CTTCGAGAAGTTCCCGATGGTCGACGGCCTGCGCCCCATGAACGAGGACCTGACCGAGCT
GGTGCTCAACCGCACCTGGCGCCCGGCGCTGTCGGTCACCGGCGTCGGTGGCATGCCGCC
GCTGGAATCGGCCGGCAACGTGCTGCGTCCGCAGACCTCGGTGAAGCTGTCGCTGCGCCT
GCCGCCGACCGCCGATGGCAAGACCTGCGGCGAGCTGCTGAAGGAAGCACTGCTGCGCGA
CCCGCCGAACGGCGCGCAGGTCACCCTGGACCTGGAAAAGGCCTCCACCGGCTGGAATGC
CCCGGCGATGGCGCCGTGGCTGACCCAGGCCATCGACGACGCCAGCCAGGCCTTCTTCGG
CAAGCCGGCGATGTACATGGGCGAAGGCGGCTCGATCCCGTTCATGGGCATGCTGGGCGA
GAAGTTCCCGGGCGCGCAGTTCATGATCACCGGCGTGCTCGGCCCGCACTCCAATGCGCA
TGGCCCGAACGAGTTCCTGCACATCCCGATGGGCAAGAAGGTCACCGCCTGCGTGTCCAA
GGTGATCAGCGAGCACTACGCCGCCAGCCTGCGCGGCGAGACCAGCGGCTCGCCGGTGGC
TGCCGACAGCGGCACCCGCCACGGCGACCACGGCTGCTGCTGATCCGGCACTCGTGACGG
ACGCAGCCTGGCCTTGCTAGGCTGCGTCCACACTCAAGCGGAATCCGCGCGCATGAATGG
TCTGTTCGGCAGCAGCAGCTGGCTGTACATCCTGCTGGTCGGCTTCTTCGTCGGCCTGCT
CGGGCGTTTCTTCATGCCCGGCAACAACCGCATGGGCTGCCTGCTGACCATCGTGCTGGG
CATCCTTGGTGCCCTGCTGGCCGGTTGGTTCGGCCAGTACATGGGCTGGTACGCCCCCGG
CGAACCGGCCGGTTTCCTCGGCGCGGTGGTGGGCGCGGTGGCCGTGCTGGCCGTCCTGCG
CCTGTTCAGCGGTCGCCGCTGACGCCGCTCCCCCTTCCCTTCCTGTTGCCGACGTTGGCG
CGCCCGGCGCGCCCGGATATGCCCGCATGACCGAACCCGCCTCCGATCCCCAGCGCAGCG
CGCAGCGCCTGCAGTGGGCCCGTACCCAGCTCGATGATGCCAACGCGGTGGTCGAACGCG
CTTCGGTTGACGCCGGCATGCGCAGCTACTGGCGCACCACCAGCACGCGCGGCAGCCACA
TCGTGATGGACGCCCCGCCGGGGCTGGAAGATCCGCGGCCGTGGCTGCGCATGCGCGGCC
TGCTGCACGACAACGGTCTGCGCGTGCCCATGCTGCTCGCGCAGGACCTGGATGCCGGCT
TCCTGCTGCTGGAAGATCTCGGCGGCCCGACCCTGGCCAGGATCCTCGACGAGCGCAACG
CTGACGAATGGTTCGGTCGTTCGATCGAGCAGCTGCTGCGCCTGCAGGCGATCCCGGTGC
CGGCCGACTTCGGCCAGTTCGGCGAAGCACTGCTGCAGCGCGATGCCGGCCTGTTCGACG
AATGGTTCCTGCAGCGCCACCTGAACCTTGAACTGGACTGCGGCGAGATCGAAGACCTGC
AGCTGGTGCATCGCCGCCTGATGGACAACGCGCTGGGCCAGGCCCAGCTGATGACCCACC
GCGACTACATGCCGCGCAACCTGATGCCGGTCGACGACGGCCCCGCGGTCCTGGATTTCC
AGGACCTGGTGCGCGGCCCGATCGCCTACGATGCGGTGAGCCTGTTCAAGGACGCCTTCC
TGAGCTGGCCACTGCAACGCGTGGACGAATGGCTGGCGCAGTATCACGAGCGCGCCCGCG
ACACCGGCCTGCCGGTGCCCGACCGCGCCACCTTCCTGCGCGATGCCGACTGGATGGGCA
TCCAGCGCCACGTGAAGATCCTGGGCCTGTTCTGCCGGCTGCGTTACCGCGACAACAAGG
GCCATTACCTCGACGACGCACCGCGCTTCATCACCTATCTGGATGAAGTGCTGCCGCGCT
ACCGCGAGCTGGCACCGCTGCAGCAGCTGCTGGACGACCGCATCAAGCCGGCGCTGGCCG
AGCTGGGTGCACCGATGCGCGTAGCCCGATGAAGGCACTGGTCTTTGCCGCCGGCCTCGG
CGAGCGCATGCGCCCTTTGACCCTGCACACGCCCAAGCCGCTGCTGGAAGTGGCTGGCAA
GCCGTTGATCGTCTGGCACCTGGAACGCCTGGCCGCACTCGGCGTGCGCGAGGTGGTGGT
CAACACCGCATGGCTGGCCGAACAGTTCCCGGCGACGCTGGGCGATGGCAGCCGATGGGG
CCTGCGCCTGCATTTCCTGTACGAAGGGCAGACCCCGCTGGAAACCGGCGGCGGCATCCT
CAACGCCCTGCCGGTGCTGGGCGATGCCCCGTTCCTGGTAGTGAACGGCGACATCTGGAC
CGATTTCGATTTCGCCACGCTGCCGCGCGAGCCGCAGGGCCAGGCGCACCTGGTGCTGGT
CGACAATCCGGTTCAGCACCCGAATGGTGACTACCGCCTGGATGCACAGGGGTTCCTGCA
CCACGACCGCGAAGGACCATGCCTGACCTATGCCGGCATCGGCGTGTACCGTCCTTCGAT
CGTGGCCGACTGGCGCGCGGTGATCGGCGATGCGCCGGGCAGCGAGCGGCTGCCACCGAA
GTTCTCGGTGGTGCCGCTGCAGAAGCACTTCATGGCGCAGGGGTTGATGACCGGGCAGCA
CCATCGCGGGCGCTGGACCGACGTCGGCACCGTGGATCGCCTGCGCGCGCTGGATGCGGA
GTTGGCGGCGAACGGCTGAGCCCCTCGTGGCTGGACGTTTTGAGAGCAGTAGCCTTGCTT
GGCCGGGCGGGGTGGATTCGCGGGGGACGCCGTGAACCCGTCCCTGGGGGCTTGGCCGCG
GCATCCATGCCGCGGACACCCCCGCGAACCCACCCCGCCCGGCCTCAGACAGTTTCCGTG
GGCGTCCAGCCACGGAAGAAAGAAAGAAAAGCAAAAGCGGGTCGCTTCGCTCTGGTGACG
ACCAACGGTCGTCACCCACCACAAGCAAGACACGTATCGACCAAGGTCGACACCCACCAA
CAGCAGTGCAGTACAGAGACCAGGCAGATCGCGGGAACCTGTCGAAGGCGGGGCGCTGTG
GGCTTGCGGGGTGTGAGCCGCATGGATGCGGCGACCAAGCCCCCAGGGACGGGTTTACGG
CGGCCCCGCAAGCCCACAGCGCCCCGCCTCCCCTCAGGAAGCCAGCTTTTGACGTTGACG
TTGCTTCTGCGGGTGCAGGGCGCAGCCCTGCCGAACAACATCCCTCAGTAACGAGGCCGG
CCTTCTTCCAGCACCTGGCGCAGGAACGGCACGGTGATCCGCCGCTTCGCCGCCAGCGAT
TCGCGGTCCAGCCAGTCCAGCAGGGTGATCAATCCACCCAGCTCACGGCCGGTGTGCGAC
AGCAGCCACTCGATGGCCGCTTCGTCGATGGCCAGGCCGCGTCGCAGTGCACGCTCGCGC
AGCACGGCCGCCCGCCCTTCCTCATCCAGCGGCTGCAGCAGCACGCGTACGCACTGGCCC
AGCCGCGAGCGCAGGTCCGGCAGCACCAGGCCCAGTTCGCCCGGCGCCTTCTGTGCCGTG
TACAGCACGGTCACGCCCGCAGCGCGCGCACGGTTGTGGAAATCGAACAGCGCGATCTCA
TCCTCGCGGTTGCCGGCAACCTCGTCCAGGCCGTCCAGCGCCACCAGTTCGCGCGCTTCC
AGCCCATCAAGCGCCGCACGGACACGGCCGACGGCGCTGGCCAGCGGCACGTACGTCGGC
AACCGTCCGGCCTGCTCGGCGCTGGAGCACATCGCCAGCGCCTGGTGGGTCTTGCCGGTT
CCCGCCGCGCCTTCCAGGTAGACCCAGTCGGGGCTGGCGCCAACCGCGATCGCGCGCAGC
TGCGCCAGCGCGCCATCCGGCGCGCCGATGAAGGTCTCCAGGCGCTGGTCCCGCGGGTAA
TGCAGGGCCAGCGGCAGTTGCGGCACACCCATCACTTCAGGTCGGGGCCCTTGTCGTCCG
GAACGATGATATGGGGCGCGTCGACCACGCCATCAAGCACGATCGCCGGCTTCTCGCCCA
CGTACAGTTCGCTCTGCCGATAGCGCTGGTGGGCATAGCGCAGCAGCACGTTGGTCACCG
CCGCTACCGGCAGCGCCAGCAGCATGCCGAGGAAGCCGAACAGCTGGCCGCCGGCCATCA
CCGCGAAGATCACCGCCACCGGGTGCAGGCCGATCTTGTCGCCGACGATGCGCGGGGTCA
GCACGTAGCTTTCCAGCAGCTGGCCCACGGTGAACACCACGCCGACCAGGATCAGCAGCT
TCAGGTCGAAGCCCTGCGCCTGCACCAGCGCGGCGATCACCGCCATCAGCACGCCGGTGG
TCGCTCCCAGGTACGGGATGAAGCTGATCAGGCCGGCAATCAGGCCGATCAGCAGGCCCA
GCTTGAGGCCGACCAGCGACAGGCCACCGGCGTAGATCACGCCCAGCGCCAGCATCACCA
GGAACTGGCCACGGATGAACGCACCCAGCACCTCGTTGGATTCACGCGCCAGCGCGCTGA
TGGTGCCGATCTGGTTGCGCGGAATCACCGAGGCCACCCGCTCGACCAGCTTGTCCCAGT
CGCGCAGGAAGTAGAACGCCAGGATCGGCAGCAGCAGGATGTTGACCACCCAGGTCACCA
TCGCAAAGCCCGAACGCGAGACGTAGCCCATGAACGTGGTGGCGAAGCCGCCGGCCTGCT
GCCAATGGCTGCGCACCCATTCGATCAGGCGGTCCGGATCCAGCCACTGCATCACTTCCA
GGCCGGTCTTGTGCTCGAACCAGGGGATGCCGGTCTGCATCAGCCACGCCTGCGCCTGCG
GCGCGGCCGCGATCAGGGTGGTGATCTGGCGCTCGATCATCGGCACCAGCACCAGCAGCA
GTGCCACGATCACCAGCACCATCGCTGCGAACACCAGCACCACGCCGGTCATGCGCGAGC
GGCCGGTGGCCTCGATGCGGTCCACCAGGGGGTCACCCAGCCAGGCCAGCGCCAGTGCCA
GCACGAACGGGGTCAGGATCGGCGCCAGCAGCCACACCACCCAGCCGATCAGGCCGGCGA
ACAGGATGTACTTCAGCCGACGCAGGAACTGCGCGATTTCAGCTTCCGGGCTCAGGATCA
TCGCAGGCGGTACTCGTTGCTGACCGGCGCGGCCACCGGGGCACCGGTGGTGTCATCGAT
CGGGGTCGGCAGGGCCGGCAGCGGCGCGCTTGGCACCAGCACGCCGTTGTCGCCAAGCAT
GCGGTTGAAGCCGGCCAGGCCGGTGGTCATCTCCACGCTCAGCTCCAGTTGGCCGGCCGA
GGCGTGCAGCGGGGTGACGTTGCGCACCACCGGCACCTCGCGCAGGCCAGCGGCCAGCCG
CAGGTAGTCATCGGCGCTGTTGATGCCGGTCACCACCAGGCGGTAGGTGCCGGCCTGGCC
GACGGCCACGCCGGCCTTGGCATAGCGCTTGACCAGCGCATCGGCGGCACCGTCGGCACC
GGCGGCCATCGCGCGCATGGCGTTGGCGTCCTTGCTGGTCCACTTGTTCAGTTCGCGGCC
GTTGTCGACGAACACCCAGTCCGCCTGCCAGCCACCGTTGGCGCGGTACAGCTTGCCGAT
CAGCTGCATCGGCGGTGAGTAGCGCGAGGAGGCACGGGCCACGGCCGCGCTGTCCTGGCG
CCAGATGGCACCGGCCAGGGCCTGTTCGGCAGCACCGCCGCTGGGCAGGCCCAGCTTGTA
ACCCCGCTCGATGGCGCGGTTCAGCAGCGGGCGGGCGGCATTGGCCTGCTGCACGCTGAC
CAGGCGCGGGCCACTGCCGTCGTCGACGGCCAGCCACAGCACCGGCTTCGGTCGCGGCTG
CGGCCACAGCGGCAGGCCCAGCGCCGAGACCAGCGAATCGACATCGTCCTCGCGGAAGCG
GGCCACCAGCAGGGTCCGGAAGCTCGGTGCGCCGCTGGCACCCACGCTCTGGTCCTGCTT
GTAGTCGTAGCTGGCCACGTAGTCCTTGGCATTGCGCAGCGCCTGCACCACGCCGGGGCG
TGACATCACGTTGCGGTCGCCGGACAGCTTGCCCAGCACCACGCTCAGGGCACGGGCCAG
GGCACCGTTGCGATCGGCCTCGGCCTGGCTGTTGACGGGCACTTCGGCCTCGTAGGCCCC
CGAAGCGGTGGCGACATCTCCCTCGGTGCGCAGGCCGCTCTGGGCCATCGTGGCCACCGG
CAGGCTCAGTGCAAGGAGCAGGGTCAGAATCAGGCTGCGGCGCATCAGGACATCCATTGG
CTCGACGAATCCGGGGGAATTGTTGCCCGAATACGGCCTTTGCGCCAATGCGGCCTGTTA
AAATCGCTCATTCAACCCCTGCCAGCGCCGACGCCCGTGACCAACACCCCGTCTTCCGCC
CCTTCCCCCCTCACCTACCGTGACGCGGGTGTCGACATCGACGCCGGCAACGCGCTGGTC
GAGCGGATCAAGCCCCTGGTCAAGCGCAGCTTCCGCCCGGAAGTGATGGGCGGCCTGGGC
GGCTTCGGCGCCCTGTTCGACCTGTCCAACAAGTACCGCGAGCCGGTGCTGGTGTCGGGT
ACCGATGGCGTGGGCACCAAGCTGAAGCTGGCCCACCAGCTGAACCGCCACGATACGATC
GGCATCGACCTAGTCGCCATGTGCGTGAACGACGTGCTGGTGCAGGGTGCCGAGCCGCTG
TTCTTCCTGGACTACTTCGCCACCGGCAAGCTGGACATCGACACCGCCGCAGCGGTCGTG
GGCGGCATCGCCAACGGCTGCACCGAGGCCGGCTGCGCGCTGATCGGCGGCGAAACCGCT
GAGATGCCCGACATGTATGCCCCGGGCGAGTACGACCTGGCCGGCTTCACGGTCGCCGCG
GTCGAGAAGAGCGAGCTGAAGGACGGCGCCAGCGTGGCCGCCGGCGACGTGCTGATCGGC
ATCGCCTCGTCCGGCCCGCACTCCAACGGCTACTCGCTGGTGCGCCGCATCTACGACCGC
GCCGGCCGCCCGGCCGACCTGGAGCTGGAGGGCGGCGTGAAGCTGGTCGACGCGCTGATG
GCACCGACCCGCCTGTACGTGAAGCCGATCCTGGCACTGCTGAAGTCGCACGGCGAGGCC
ATCCACGGCATGGCCCACATCACCGGTGGCGGCCTGACCGAGAACATCATCCGCGTGGTG
CCCGACGGCCTCGGCCTGGACATCCAGGCCTCGTCCTGGACCCTGCCGCCGGTGTTCCAG
TGGCTGCAGAAGGAAGGCGCCGTGGCCGACAGCGAGATGTGGCGCACCTTCAACTGCGGC
ATCGGCTTCGTGCTGATCGTGGCAGCCGACCAGGTCGCCGCCGTGTCCGAGGCGGTCAAG
GCGCAGGGCCTGGACCACTGGACCATCGGCCAGGTGGTCACTGCTGAAGGCGCCGAGCGC
GTCCACATCGGCTGAACCCGGCCCCGAGGAGCCCGCATGGACGCAATGCCCCCGCTGCCC
CCTACCCCCGTGCCGCCGCCAACGACGGCGGTACCGGCGTTCAGCCCCCAGGACGCCGAC
CACCTGCGCATGCTGTCAATCGCGCACTACGTGGTCGGCGGCCTGATCGCGCTGTTCTCG
CTGATCTTCATCGTCCACATCGTGCTCGGCGTCACCGCGCTCACCGGCAACCTGCCGATG
AACTCCGGCGGCCAGCCCTCGTCGCCGGCCGAACAGCGCGTGTTCGGCTGGATGTTCGTC
GTGATCGGCTGTGTCATCGTGTTCGGTGGCGTCACCCTGGGCGCGTTCGTGGCCTACGCC
GGCCGTTGCCTGGCCCGCCGCCGCCGCTACCTGCTGTGCCTGATCGTGGCCGGGCTGGCC
TGTCTGTTCACGCCGATCGGTACCGTGCTGGGAGTACTCAGCCTGATCACGCTGCTGCGT
CCGCAGGTCAAGGCCGCGTTCGACACAGCGGGCACGGCGGCATGACGAGCCCGGGCGCAC
CGCCGCCGCTGCCGCAGCAGACCCTGCCGCACCTTCAGCTGGGCAGCCACCTGCAGACGC
TGAAGGTGCTGTTCTACGCGCTGGCGGTTTTCCACTGGATGGCCGCGCTGGCCTTCCTCG
GTTTCATCGGCCTGGTTGCCAGCTCGCGCGGGCTGGACGATGGCGCGGTACTGGCCACCG
TGTACGGCGTCGTTTCAGCGCTGGCTGCCGCGCTGGGCTTCGTGCAGCTGCACACCGCGC
GCCTGCTGTCGCGCCGCACCGGGCTGGCCTGGTGCCAGCGCGCGGCCTGGCTGGCGGTGC
TGGCCGGCCCGCTGGGCATGGCCCTGACCGCCTATGCCTGGGTGTTCCTGTCCAAGCCTG
ACATGGCCGCCCTGTTCGACCGCGGCGACCATCTCCGCGTCTGAACTTGCCGGCAGACGC
CCCGCCCTTTCCTGATCGACTTCCCATGTCCGCGCCTGCCCTCCCCACGACCGCTTCACC
CAGCGCCTTCCGTTTCTCGCGCCCCAAGAAGCTGGCCTTCGCTGCCGTACTGGCGGTATT
CGCGGTCAGCTGGATCCAGCCGCTGTGGCCCACCGAGCAGGCGCTGCACAGCACGCTGAC
CGTGATCGGCCTGGGCGCCCTGCTGTGGGTCGACCGCCGGGGTGGCTGGCTGGGCAACGG
TGCCTTCATCGCGATCTGCGGCTTCATCGCGCTGCACTGTGTGGCCGCCCGCTGGCTGTA
CTCGAACGTTCCCTACGACGCGTGGACGCAGGCGCTGATCGGCTGGTCGCCGAATGCGGC
GTTCGGCTGGCAGCGCAATCATTTCGACCGCCTCATCCACTTCCTGTTCGGCGTCTGTTT
CACGCCGGCACTGCTGCAGCTGGCACGTCACGCCTGGCCGGCGCTGCGCCGCGGCCAGGC
CTTCGCCCTGGTGGTGATGACGGTGATGTGCGCCAGCCTGGTCTACGAGTGGTTCGAATG
GGCCATCGCGCTCGCCCTGTCGCCGGACGCCGCCGAGGCCTACAACGGGCAGCAGGGCGA
CATGTGGGACGCCCATGCCGACATGCTGATGGCCACCGTGGGCAGCCTGCTGACCTGGCC
GCTGATCCGCCGGAGTACCCCGCAATGACCGCGCCCACCCGCATTGCCGTGCTTGCCTCC
GGCCGCGGCAGCAACCTGCAGGCCATCCTCGATGCCATCGCTGCGGGACGCCTGCGCGCC
GAGGTCGTCGGCGTATTTTCCGACCGCCCGGCCGCCGCCGCGCTGCAGCGGGTCAGCGCC
AACCTGCGCTGGGCGCATGCGCCGAAGGAATTCGACGACCGCGCCGCCTACGAGCAGGCA
CTGGGCGACGCACTGGCCGCGGTCGCACCGGACTGGATCGTCTGCGCCGGCTACATGCGC
ATACTCGGCGCCGCCTTCGTGCAGCGCTTCAATGGCCGCCTGGTCAACATCCACCCGTCA
CTGCTGCCGCTGCACAAGGGGCTGGACACGCATGCGCGGGCACTGGATGCAGGCGATGCC
GAGCACGGTGCCAGCGTGCACCTGGTCGTACCCGAGCTGGACGCCGGCGCCGTGCTGGCC
CAGGTGCGGGTACCGGTGCTGCCCGGCGATGACGCCGACACCCTGGCCGCGCGTGTGCTG
GCGGTGGAGCATCCCCTGCTGATCGCCACGCTGCAGCTGCTGTGCGCCGGCCGCCTGACT
GAACGGGAGGGCCAGCCGCAACTGGACGGTCACCCCCTGTTTAGCCCGCTGGCCCTAGAT
TCCGCCGGGAACCTGAACCGGTAACGCCCACGCACACGCCCCGCTGACTGCGGGGCTGGC
ATCCTGCCCACCTCCTGCGGCTCCTCTCTTCCATGAAGACCACGACCCTGCTGTCCACTT
CGCTGCTGCTGTCGCTTGTCGTGCTTCCCGGCGTGGGTTGGGGCCAGGCGCAGGCGCCTG
CCGCCTCGCCGGCTCCGGCTCCGGCGCCGCTGCCAGCGGTGCAACCGCCGGCCGAAGCGG
CGGCCCCGGCCCTGCCGGCCTTGGCGTGGGAACCGCCGCCGCTGCAGCCGTTCAGCGCCA
CCTACCAGGCCTTCTACAAAGGCAAGGAGGCCGGCGACGCCAGCATGCAGGTCACCCATA
CCGGCGGCAACCAGTGGCGGGTCGACATGCAGGTGGTCGGCCGCCGCGGCTTTGCCAGCG
TGCTGGGCCTGAACATCGAGCAGAGCACGGTGTTCGAGGAGCGCGCCGGCGCCTATGCAC
CGCTGAGCCAGAGCACGGTGCGCAAGGGCCTGTTCCTGGGCAAGAAGGCGGTCGGCACGT
ACAACTGGCAGGCCGGTACCGCGCAGTGGACCGGCGACGTCGAGAAGAAGCGTGCGCAGC
CGATTCCGCTGCAGCCGGGCGACCAGAGCGCCCTGCTGATCAACCTGGCGATCATGCGGG
ATGCCCGTCCGGGTGCCACCATGCACTACCGCTACGTGGACATGGGCAAGGTCCGCCAGC
ACGACTACCAGGCCGCGCCGCAGACCGAGAACGTCGAGGTCGGCGACCTGTCCTACAACG
CGCTGCGGGTCTACCGGACCAACGGCGGCAACAACGAAACCATCCTCTGGATCGCCAACG
GTGTCCCCACCCCGGTGCGCATCCTGCAACGCGAAGACGGCGAAGACCGCGTCGATCTGC
GCCTGATCGAATACCAAGGAGTCTGAGCATGAGCACCCTGACCCGCCCCCTCACCTGGAT
CGCTGCAGCCGCGCTGTCGGTGGCCAGCCTGCCGGCCATGGCCCTGCAGCCGTTCAAGGC
CGATTACCTGGCCAGCTACATGGGCATGCAGGCCAATGGCAGCATGACGCTGAGCAGCGA
GGGTGCCAACAAGTGGCGCTACACGCTGCAGGTGAAGAACCAGCTGGCCGACCTGAGCCA
GAGCACCGTGTTCGAAGAAGTGCGCGGCCAGCTGCGCCCGCTCAGCAGCCAGGACCGTTC
GGCGCTGCTGGTGAAGAAGCGCAACGTGCAGGCCAACTACAACTGGACCAGCAACCAGGC
CACCTGGACCGGCGACATCAAGCCGGACCGCGCTGGACCTATCGCACTGAAATCCGGTGA
CATGGACGCGCTGCTGATCAACCTGGCGATCGCCCGTGACCTCGCCGCCGGCAAGCCGCT
GACCTATCGCATGGTCGACGAAGGCCGCATCAAGAACATGACCTACCGCGTGATCGGCAA
GGAGTCGATCACCGTGGGCGGCAAGAGCTACGAAGCGACCAAGGTCTCGCGTGCCGACGG
CAACAAGGAGCTGATCGCCTGGATCGTGCCGGAGTTCCCGGTGCCGGCGCGCATGCTGCA
GCGAGAGAACGACCGCGATGCACTGGACCTGACCATCAAGGCGATGAACTGAGTGCCGGG
GTCGGATCCCATTCCCTCGGGGATGGGCTCCGACCCCAGGCCCCGCGAAAAGAAAACGCC
CGCTTTCGCGGGCGTTTTTCTTACTTCTTTTCTTCGGCCGCCGCCGGCTTGAACTCGGTA
CGGCAGTCCACGCGGATCTGCTCGCCGGTGCTGCGCCAGACGAAGGTGCGGCAATGGCGG
TTGCCGTCCTGGCTGTCATTCACCGCAACCGCATAGAACGACTCGATGATCTCGTCGCGC
GAGACCGTGCCATCGCCATTCCAGTCCATGTCCGTCTGCTCGATGCCCTGGGTGATGGCG
ATGTTGGCGTACCAGGCGTAGCCCAGCCACGCCAGCACGATCAGCACCAGCGCCAGCAGC
GCCTTGCGACGCGGGCTGAACTTGCCGCGCAGGATCATGGCACGCGCCGGATGGTGGCAC
CGAGCGAAGACAGCTTCTCTTCGATGTTCTCGTAGCCACGGTCAAGGTGGTAGATGCGGT
CGATGGTGGTCTCGCCGCTGGCCATCAGGCCGGCCAGGATCAGCGAGGCCGAGGCACGCA
GGTCGGTGGCCATCACCGGTGCGCCACTCAGGTGCTCGCTGCCCCGCACGATGGCGGTGT
GGCCTTCGACCTGGATGTCCGCGCCCAGGCGCAGCAACTCGTTGACGTGCATGAAACGGT
TTTCGAAGATCGTTTCGTTGATCACGCCGACGCCGTCGGCCACGCAGTTGAGCGCCATGA
ACTGCGCCTGCATGTCGGTCGGGAACGCCGGGTACGGCGCGGTGGTCAGGTTGACCGCCT
TCGGCCGCTTGCCCTGCATGTCCAGAGTGATGGTGTCGTCGGTGGTCTCGATCTTCGCAC
CGGCTTCGACCAGCTTGGACAGCACCGCGTCCATGGTGTTCGGGCGCGCACGGTTGACCG
TGACCTTGCCGCCGGTCATCGCCGCAGCCACCAGGAAGGTGCCGGTCTCGATGCGGTCGG
GCAGCACTTCATGGCGGCCGCCGGACAGGCGCTCGACGCCTTCGATGACCAGGCGGGCAG
TGCCCAGGCCTTCGATCTTCGCGCCCAGCGCGATCAGGCAATGCGCCAGATCGGTCACTT
CCGGTTCCATCGCACAGTTGTCGAGGATGGTGGTGCCTTCGGCCAGCACCGCGCCCATCA
GCACGTTCTCGGTGCCGGTAACGCTGACCATGTCGAAGGTGAAATGGCCGCCCTTCAGGC
GCTTGGCCGTGGCCTTGATGAAGCCGTTCTCGACCACGATCTCGGCGCCCAGCGCCTGCA
GGCCCTTGATGTGCTGGTCGACCGGACGCGAGCCGATCGCGCAGCCGCCGGGCAGCGACA
CTTCCGCCGCGCCGAAGCGGGCCAGCAGCGGGCCCAGCACCAGGATCGAGGCGCGCATGG
TCTTGACCAGCTCGTACGGGGCAACATGCTGGTTGACCGGACGCGGGTCGACCACGATCG
CACTGCCGCGCGACAGCGTGCCCTGGTCGATGGTGACCTTGGCACCCAGTTCACCCAGCA
GCTTCACCGTGGTGACCACATCGTGCAGGTGCGGCACGTTGGTGATCTCCACCGGCGCAT
CGGCCAGCAGGGTCGCGCAGAGAATGGGGAGGACGGCGTTCTTGGCGCCGGAGATGCTCA
CTTCACCGTGCAGCGCAGCGCCGCCGGTCACAACGATCTTGGCCATGTATTCGGGATCTT
CTGCGGTTCAGCCGGCTTCGGCCGGGGTCACGGTTTTCAGCGCCAGCGCGTGGATCGCGC
CGCCCATCAGGTCGCCCAGGGTGGCATAGACCATCCGGTGGCGGGCCAGCGGCATCTTGC
CGGCAAAGGCCTCGCAGACCACGGTCGCTTCGAAATGCACGCCATCGTCGCCCTGCACGT
CGGCGCGGGCGCCGGGCAGGCCGGTTTCGATCAGGTTGCGGATGGTGTCGGCGTCCAACG
GGCTTTCCTAATAAAATGTGCCTCCATTCTACTTCCGCTGCGTGGCGTCCGCATGGCCGA
ATCCCTGTTGCCCCCCCGTTCCGTCGACCCTGCCGGCCTGGTCGCCAGCGGCCGCCGCGT
CTTCGAGATCGAGCGGCAGGCGCTGGATGCCGTGGCCGACCGCCTCGGCGAGGCCTTCCA
GCAGGCTTGCCAGGCGATCCTGGCCAGCCGCGGCCGGGTGGTCGCCACCGGCATGGGCAA
GTCCGGGCACATCGCCCGCAAGATCGCCGCTACGCTGGCCTCCACCGGCACGCCCGCGTT
CTACGTGCATCCGGGCGAAGCCGGCCATGGTGACCTGGGCATGATCACCGAGGCCGACGT
GGTGCTGGCGCTGTCCTATTCGGGCGAATCGGACGAAGTGCTGATGCTGCTGCCGGTGCT
CAAGCGCCAGGGCAACGTGCTGATTTCCATGACCGGCCGCCCGCAGTCCAGCCTGGCCAC
CGCCGCCGATATCCACCTGGACGTCAGCGTGCCGGCCGAGGCCTGCCCGCTGGCGCTGGC
GCCGACCTCCAGCACCACCGCCTCGCTGGCGATGGGCGATGCGCTGGCCGTGGCCCTGCT
CGACGCACGCGGCTTCACCGCCGACGATTTCGCCCGCTCGCACCCGGCCGGCAGCCTCGG
CCGCCGCCTGCTGCTGCATATCACCGACGTCATGCACACCGGGGAGGACCTGCCCAGCGT
GGGGGCCGACGCCAGCCTCAGCGAGGCGCTGGTCGAAATGAGCCGCAAGCGGCTGGGCAT
GACCGCCGTGGTCGATGCCGACGGTGTGCTGATCGGCCTGTTCACCGACGGTGACCTGCG
CCGGGCGCTGGACAGCGCGCTGGACGTGCGCACCGCGAAGATCGCCGATGTGATGACCCG
CAACCCACGTACCATCGGCGCCGACCAGCTGGCGGTGGAGGCTGCCCGGCTGATGGAGAC
CCACAAGATCACGGGCCTGATCGTGGTCGACGACCAGGGCCGGGCGGTCGGTGCCCTGAA
CATTCATGACCTGTTGCGGGCCCGGGTGGTTTAACCGACAGTCCGTAGACCCCATTCAGT
CTGTACCGTCCCAACCCGAATCCACCGAGCCTGCCACCCTGATGCCCTGGTCCCCCCTGC
CCGCCTTCCCCGCCCACCTGCATGCCGCCGCGGCCCGCGTCCGCCTGGCCTGCTTCGACG
TGGACGGCACCCTCACCGACGGTCGGCTGTACTACGACAAGGACGGCAACGAGAGCAAGG
CGTACTTCGTGCAGGATGGCCTGGGCCTGAAACTGCTGCAGCAGCACGGCATCCACCCCG
TGCTGATCACCGCGCGCAACAGCCAGTCCGCGCTCAGGCGCGGCGCCGACCTCGGCATCG
ATACCCAGATCGCCGTGGGCGACAAGCTGGCCAGCGTGCAGGCGCTGTGTGCGCAGCACG
GCATCGGTCTGGAGCAGGTGGCCTTCATGGGCGACGACCTGCCGGACCTGGCACCGCTGG
GCGCGGTCGGCCTGGCGGTGGCGCCGGCCAACGCCCACCCGTGGATCGCCGAGCGCGTGC
ATTGGCAGACCCGCGCCGACGGCGGACGTGGTGCAGCCCGTGAGCTGTGTGACATCCTGC
TGGCCGCGCAGGGTCATGTGGACGCGGTCCTGGCGAGGTTCGGCGCATGAACCTGCCGAG
CCTGAACTGGCGCACCCTGCTCGGCATCGGCCTGCTGCTGGCGGCCCTGCTCAGCAGCTG
GGCGGCCCTGCGCAACCGCGACAAGGGTCCGGCCACTGCCGGCCAGGATGTCGGCGTGGA
CTACGTCCTGCACGACTTCCAGGTCGTCGCCCTGGATGAGCACGGCAAGGAATCGACCAC
CCTGCGCGCACCGTTGCTGGAGCGCCAGCGTGGCGACCAGACCATCAACATCGCCACGCC
GCTGTTCGAGATGCCGGACAAGGATGGCAAGCACTGGACCCTGCGTGCCGAGACGGGCTG
GCTCAGCGCCAAGGGCGACCAGATGAAGCTGCGCGGCAATGTCGCCGGCGACAGCCCGGC
CGATCCGGGCGTGGTGCCGACCACCTTCCGCACCGACCACCTGGACGTGTTCCCGAAGGA
GAACCGTGCCCGCACCGATGCGCTGGTCACCATGACCCGCCCCGGCATGGAACAGTCCGG
CGTTGGCTTCGAGGTGGATTCGAAGAACAACACGTATCATTTCCTCAGCCAGTCCAAGGG
CCGTTACACGCCCCGACGCTGATTCCGCCGCCCTCCTGCGACGTCCCCGGACAGGCGCAA
GGCAGGCAGCCCACCCATCCGCCCCCGGTTTCCCGGGCGGCCCCACCGGTAGAACGGACC
CCGATGAAGATTCCCTTTGCAGCCGTACTCGCGCTCGGTCTCCTTGTTCCCAGCGCTGCC
TTTGCCAAGTCCACCGACCGCAACGAGAACATGAACATCGACTCCGGCGCGCAGTCGGGC
GTGCTCACCGGCGATGGCAAGACCGTGCTCTCGCAGGGCGTGACCGTCACCCAGGGCTCG
CTGGACATCCGCTCGTCCGAAGCCGAGATCTACCTGAAGGACGGCGAGGCCGTGCGTGCG
GTGTTCACCGGCAAGCAGGCCACGATGAAGCAGCAGCTCGACGATGGCACCTGGATGGAC
GCGGTGGCTGATCGCATCGACTACGACATCAAGACCGAGATCATCACCCTGACCGGCAAC
TACAAGGTCACCAGCGCGCGCGGCACCAATGCCGGCCAGCGCATGGTCTACAACACCCGT
AGCGGCGAAATGAATTCCGGTGGCGATGGCAGCCGCGTGCGCACCGTCATTCCGCCGAAG
AACAAGAACGCGGCGGCACAGCCGGCGGCCACGCCCAAGGCGGCGGCGCCGGCCAGCACG
TCGGCCAAGCCGGCCGGGAGCAAGAAGTAATGCTCGTCGCCAAGGGCCTGCGCAAGCGCT
ACAAGCAGCGCGAAGTCGTGAAGGACTTCGGGCTGACCCTCGACGCCGGTGAAGTGGTGG
GCCTGCTCGGCCCCAACGGTGCCGGCAAGACCACCTGCTTCTACATGATCGTCGGCCTGG
TCGCCGCCGATGCCGGCAGCATCGTGCTCGACGGCAAGGACATCACCAGCGATCCGATGT
ACACCCGTGCCAAGCAGGGCGTGGGCTACCTGCCGCAGGAGCCGTCGGTGTTCCGCAAGC
TGACGGTGGCCGACAACCTCCGCCTGGTACTGGAGCTTCGCGAAGACCTGGATTCGGCCG
GCCGCGAACGCGAATTGAACAGCCTGCTCGACGAATTGCAGCTGGCCCATGTGGCCGACC
AGCTCGGCGCCAGCCTGTCCGGTGGCGAACGTCGTCGCTGCGAGATCGCCCGCGCACTGG
CCGCGCAGCCGCGCCTGATCCTGCTCGACGAACCGTTTGCCGGTGTCGACCCGATCTCGG
TGGGTGAAATCCAGCGCATCGTCACCCATCTCAAGCAGCGTGGCATCGGCGTGCTGATCA
CCGACCACAACGTGCGCGAGACCTTGGGAATCTGCGACCGCGCGTATATCCTCGCCGAGG
GCACCGTGCTGGCCCAGGGCTCGCCGGAGGCGATCCTGGACAACGCCGACGTACGTCGCG
TCTACCTTGGGGATTCCTTCAAGCTGTGACCGCAGGCGCCGGGTCCCTTTCCTTCCGTTC
GGCACAGGCATGAAGACTCGGCTGCAGACATCGTTGGGACAACAGCTGGTGCTCACGCCC
CAGCTGCAGCAGGCGATCAAGCTGCTGCAGATGTCCACGACCGAGCTGGAGCTTGAAATC
GCCCAGGCCGTGGAGAGCAATCCGCTGCTGGACTGGGCCGACAGCAACGACAGCAGTGCC
GCCAATGAGGCCAGCGACAGCACCGATGCCGACGCGCCCGCCGAACGCACCGACAACGGC
GACGACTGGGCGCCGGCCGAACTCGACTGGAGTGCCGCCGGCAGTGGTGGCAGCTTCGAC
GATGACGATGACACCGGCAGTGCCGCCGAGCGCGTGGCGGAAACCGAAACGCTGGCCGAC
CACCTGCTGTGGCAGCTGCACCTGTCGCATCTTTCCACGCATGACCGCAGCATCGGCGCT
GCACTGATCGATGCGCTGGACGACGATGGTTACCTGCGCGAACCGCTGGCCACCATCGCC
GAAACCCTGCTGCCGGCGGTCCATGCCGGTGAGGATGAAATCCTCGCGGTGCTGCATCGC
ATCCAGCGTTTCGACCCGGTCGGCGTTGCCGCGCGCACGCTCGGCGAGTGCCTGCAGCTG
CAGCTGGACGTGTTGCCTGCCGACACGCCGGGGCTGGCGCTGGCGCGACAGATTGCCGCA
GGCCCGCTGGAACGGCTGCCGCGCAGTGGCGTCTCCGGGCTGGCGCATGAACTGAAACAG
CCGCTGGACGAGGTCGAGACGGCGGTCGCGCTGCTGCGCTCGCTGGACCCGCGTCCGGGC
ACGCAGATCGCGCCGCTGTCGCAGGACACCTATGTGGTGCCCGACGTGGTGGTGTGGCGG
CAGAACGGCATCTGGCGCGCAGCGCTGGCGGCCCATGCCGGGCCGAAGGTGGTGATCCAC
CGTGGCTACGAACAGCTGATCCGCCGCTGTGGCGAGGCCGACGCCGGCTACCTGCGCGGC
CAGCTGCAGGAGGCGCGCTGGCTGCTGAAGGGCCTGCAGCAGCGCGGCGAAACCCTGCTG
CGGGTGGTGCGCAGCCTGATCCTGCAACAGGCCGGCTTCCTCGAATTCGGCGAGCAGGCG
CTGCGCCCGCTGACCCTGCGCGAGATCGCCGCCGAGCTGGGCCTGCACGAATCCACGGTG
TCGCGCGCGATCGCCCGCAAGCACGTGCGCACGCCGCGCGGCACCCTGCCGCTGCGCGCC
TTCTTCGCCTCGGGTATCGATACCGAAGGCGGTGGCGAGGCGTCCAGCACGGCCATCCAG
GCGATGATCCGCCGCCTGATCGACGACGAGAACCCGCGCAAGCCGCTTTCTGACGCCAAG
CTGGCTGACCTGCTCAAATCGTCGGGAATTCCAGTAGCGCGACGCACCGTGGCGAAGTAT
CGTGAAGCCATGAACATTTCCGCCTCGCACGAAAGGGTCAGAATCGCTTGACGCGCCGCC
GCGCCCGGCGGAGAGGTTCATTGGCACATCCGAACACAGGAGAAACCCGATGCGCATCGA
AACGTTTGGCAAAGACGTCGAAGTCACCCCGGCCCTGCAGTCCTATGTAGAGGAGAAGCT
GGCCCGGATCGGAAAACACTTCGACCAGCACTGCGAAGCGCGGGTGACCCTCAAGCTGCA
GAAGACCGAACACCACGTCGACGCCAGCCTCAACATTCCGGGGCAGACCCTGCACGCCGA
GGCCGGCGGCCAGACCATGTATGCCGCGATCGACCTGCTCGCGGACAAGCTTGACCGCCT
GGTCATCAAGCACAAGGAAAAAAAACAGCAGCACGCACCGCTGCCGGTGGGCGACAATGG
TGGCTGATCGCCACCGTTCCCCGCAGACATGCCCCTGACTGACCTCCTGGCGGCCGTGCA
GACCCAGCTCTGCACGGCCACCGACCGTGACAGCGTCCTGCAGGCCGCCGCCGGGTTGCT
GGCCTGCCGCCAGGCCAACGCCGAACAGATCTATCTGAACCTGTGCCAGCGCGAAGCCCT
GGGCAGCACCGCGATCGGCCACGGCATCGCCATTCCCCACGGCCGCGCGCCGACCCTGGA
CCGCCCCCGTGGCGCCCTGCTGCGACTGGCGACCCCGGTCGATTTCGGCGGCGACGAACC
GGTGGACCTGGTGTTCGCGATGGCCGTCCCCGCCCACTACACCCACCAGCACCTGATGCT
GCTGTCCGAGCTGGCCGAGCTGTTTTCCGCACCGGACATCCGCCAGGCCCTGCGCGAAGC
CGGCGATGCCCGGGCGCTGCGCGAGGCGCTGGACATGACCCCACCTGCGAGTGCCGCATG
AATACCAGCATCACCGCCCGTGAACTGTTCGAACAGCAGCGCGAGCGGCTGGGGCTGCGC
TGGGCCGCTGGCAAATCCGGTGAGAAACGCGAGCTGGAGGCCGGCAACACGGTCTCGCGG
CGTCCGTCGCTGGCCGGCTACCTCAATGCGATCTATCCCAACAAGGTGCAGATCCTGGGC
ACCGAGGAACTGTCCTGGCTGGACGCGCTGGAACCCCGCCAGCGTTGGGAGACCATCGAG
AAGATCATGCAGTCGCATCCGCTGGCGCTGGTGCTGACCCGCAACCAGGCGTGCCCGGAA
GACCTGCGCGCGGCCGCCGATGAATCCGGCACACCGCTGTGGCTGTCGCCCAAGCGCGGC
CACGAACTGCTCAACCACCTGTCCTACCACCTGGCGCGCACGCTGGCGCCGCGGGTGATC
CTGCATGGCGTGTTCATGGAGATCTATTCCATCGGCGTGCTGATCACCGGTGAGGCCGGG
TCGGGCAAGAGCGAGCTGGCGCTGGAGCTGCTAAGCCGCGGCCATCGCCTGGTGGCCGAC
GATGCGCCCGAATTCACCCAGATCGCCCCGGACGTGCTCGACGGCACCTGCCCCGAACTG
CTGCAGGACCTGCTGGAAGTGCGCGGCCTGGGCGTGCTGAATGTGCGCGAGATGTTCGGC
GACACGGCTGTAAAGAAGAACAAGTACCTTCGGCTGATCGTCCACCTGACCAAGCCGATG
ACCGAACCCACCCCGCATGGCTACGAGCGCCTGACCGGCGACTCGGGCACCCGCCATGTG
CTGGACCTCGACGTTCCGCTGATCACCCTGCCGGTGATGCCCGGCCGCAACCTGGCCGTG
CTGACCGAAGCCGCCACCCGCCTGCACATCCTGCGCACCAAGGGCATTGATCCGGCAGCG
ATGTTCATCGCCCGCCACAGCAATCTGCTGGAACGGCGAACACCCTGATTCCCCTGCCCC
TCGAAGAGCCTGTCCATGAGCACCGCCACCCCCTCCGCCCCGACCCTGATCATCGTCAGC
GGCCTGTCCGGCTCGGGTAAATCCGTCGCCCTGAAGACCTTCGAGGATCAGGACTACTAC
TGCTCGGACAACCTGCCGATCCACCTGCTGCCGGACTTCGTGCGCAGCCTGCTGGCCAAC
CACGATGGCAGCGCGCCGCGCCGGCTGGCGGTGGGCATCGACGTGCGCGGCCAGGCCGAC
CTGAGCCAGCTGGGCGACTGGCGGCAGCTGGCCACCGACGCCGGCGTGGAAGTGAAGGTG
CTGTTCTTCGAGGCCAGCGACGAAACGGTGCTCAAGCGCTATGCCGACACCCGCCGCCGC
CATCCGCTGAGCCAGCTGGGCCTGTCATTGCCCGAGGCGATCGCCCGCGAGCGCGAGCTG
ACCGCGCCATTGCGCCGCGAGGCCGATGCGGTGATCGATACCAGCAACCTCAACGTGCAC
CAACTGCGGCGGCGGATCATCACCGAGTTCGCGATGGACCATGCCACCGGCCTGTCGCTG
CTGTTCGAATCATTCGCCTACAAGCGCGGTGTACCCGCCGAAGCGGACTTCGTGTTCGAT
GCGCGGGTGCTGCCCAATCCACACTGGGACCCGGACCTGCGTGCGCTCAGCGGCCGCGAA
CCGGGTGTGCGCGACTACCTGGAAGCGCAACCGGACGTGCAGCGCTACCTGGCCCAGCTG
ATGGATTTCCTCGATACCTGGCTGCCGAAACTGGGTGATGGCACCCGCAGCTACGTGACC
GTGGCGTTCGGCTGCACCGGCGGCAAGCACCGCTCGGTGTTCCTGGCCGAGCGCATGGCC
CGGCATGCCCGCGAGATGGGCTGGCAGGACGTGGCGACGTACCACCGCGAACAGGATTGA
GGGGGGCCGGCCGGGCTGCGCCCGGCACCCGTCGGTAGTGCCGGCCGCTGGCCGGCAACA
GCAACAGCAACAGCAAAAGCGGCATTCCGTGGCATGGCGGGGCGGTGTGGGTAGGTGTCG
ACCTTGGTCGACACGATGGATCCACACCATGCGTGGATGAATCGCTGCCAGGCATCGAAA
AACGCATGGGGTCGGATCCCTTTTCCAGGGGAAAAGGGCTCTGACCCCGATAACGCTGAA
TACGGGACACAGTGCCCCTCATCTGCTGCTATCGCCGATTCACCTTGACCTGTTAACGTG
CAGTAATGACCTGTGGCATTCTCCTCGTAACACATCCCGGGGTCGGGACCGCCCTGCTTG
ACGTGGCGACCCGGCTCCTGCGGCAATTGCCGCTGAAAACCGAAGCTTTCGAAGTACCGT
TCGACGCAGACATGGACGCCCTGCTCCCGCTCGCCTCGGCCGCCCTGCGGCGGGTCGACA
GTGGTGAGGGCGTGCTGATCCTGACCGACCTGTACGGCGCCAGCCCCGCCAACCTTGCAG
GGCAGCTGGCCCGGCTGGGGACCCCGGTTCGCCGGGTGTCGGCGCTGAGCCTGCCGATGT
TGCTGCGGGTGATGAATTATCCGGAACAGGGACTGGATCAACTGCCCGCCACAGCCGCGG
CGGGCACCCGTAATGGAGCGATAGTCGACGATGCTTGAACGAGAACTCACCGTCAGCAAC
CGCCTGGGCCTGCATGCCCGGGCCACCGCCAAGCTGGTGCAGACCCTGGCGCCGTTCCGC
TGCAACGTGACCATGGCCGCCAAGGGCCGTGAGATCAACGCCAAGAGCATCATGGGCGTG
ATGCTGCTGGCCGCCGGCCAGGGCACTCCGGTCACCGTGCGCATCAACGGCGAAGATGAA
GCCGCCGCGATGGAGGCGGTGGTCGGCCTGTTCGAACGCCGCTTCGACGAGGACAGCTGA
GCGTGCCACGCGCACGCGCCGGCCAGCTCCCTTCCGGCCAACGGCCGGTACAGCTGTTGG
CCGGCCATGGCGCGGCGCGCGGAACGGCGATGGGCCGGGCGCGCGTGCGGCTGCCGCATG
CACTGGAAGTGGCCGAGCAACGCGTGGCCGCCCACCAGGTCGAGGCCGAACTGGCCCGCC
TGCACCGTGCGCTGGATGCCGCGCGTACGGAAATGCACGAACTGCGTCAGCGCCTGCATG
GCGCACTGAACCAGGAAGTGGGCGAGTTCCTCGACCTGCACGCGTTGCTGCTGGACGACC
CCGAGCTGCTGTATGGCCTGGACGAACTGATCCGCAGCGGCCCGTACAGTGCCGGCTACG
CGCTGCGCCTGCAGCGTGACCGCCTGGCCAAGGTCTTCGATGGCATGGACGATGCCTACC
TGAAGAGCCGCATGGACGATCTCGACCATGTGATCGGCCGCATCCACGCCTTCCTGCAAC
CCGAACGCCCGCCGGTGATGAAGGGCCTGGCCGGCGAGATCCTGGTCTGCGACAACATCG
CCCCATCCGAACTGGCGCAGCTGCAGGCGCAGGGCGTGGTCGGCATCGTCACCGCCGCCG
GCAGCGCGCTGTCGCACAGCGCGATCCTGGCGCGCAGCCTGCACCTGCCCCTGATCGTCA
ATGTGCCGCAACTGCTCAGCCGCGTCGCCGACGGCGACGTGCTGATCATCGACGGTGCCG
ACGGCAGCATCACCGTCAACCCGCTGGCCGACAACCTGCGTGACTACCGCGCACGCCTGA
AGGAACACGCGCGCGAGCAGCGCGAGCTTGGCCGCCTGCGCAGCAAGCCCAGCCGTACCC
GCGACCAGGTCGACATTGCCCTCCTGGCCAATGCCGAATCGCTGGAGGACGTCACCCAGG
CGCATGCGCTGGGCGCGCAGGGGCTGGGCCTGTACCGCACCGAATTCCTGTTCCTGCAGC
GCAACGAGCTGCCGGACGAAGAAGAACAGTTCCAGACCTACCGTGATGCCGCACTGGGCA
TGAGCGGCCGGCCGGTGACCATCCGCACGCTCGACCTGGGTGCGGACAAGGCCGATCGTA
CCGGTCTGACCCTGAGCAACGAAGAGAACCCGGCACTGGGCCTGCGCGGCGTGCGCCTGT
CGCTGGCACGGCCCAAGGTGGCCGACACCCAGCTGCGCGCGATCCTGCGCGCCTCGGCCT
ACGGCAAGCTGCGCGTGCTGGTGCCGATGGTCAGCACCCGCGAGGAACTGCTGGCGGTGC
GCCGGCGCATGCTCAAGCTGAGCGAACAGCTGCGCAGCGAAGGCCATATGGTGTCCGAGC
ACGTGCCGCTGGGCGCGATGATCGAAGTCCCGGCGGCGGCATTGGCGCTGGAGAGTTTCA
TCGATCTGGTCGATTTCCTGTCGATCGGCACCAACGACCTGGTGCAGTACCTGCTGGCCG
CCGACCGCAACAACGAGGCGCTGGGTGAGTTGTATTCACCGTTGCACCCGGCGGTGCTGC
GGCTGTTGCAGATGGTGATCGAGACCGGCGCACGCCACCGCATTCCGGTGGCGGTCTGCG
GCGAGATGGCCGGTGATGCGCGGATGACCCCGTTGCTGCTGGCGCTGGGCCTGAGCGAGT
TCAGCCTGCATCCCGGTACGTTGCTGGAGGTGCGCCGTGCCATCCGCGAAGCCGATCTGG
GTGCGCTGCGCGCCCGTGCCCCGAAGCTGCTGGCCGCGCGCGACCGCCGCGCCATCGAAC
GCTGGCTGGCGCTGGTGGCCGATACGCCCTGACACCACCCGCTCGCCGGACATGCACGCC
TGGGGTCAGATCCCTTTTTCGCGGGAAAAGGGATCTGGCCCCGTCTCGTTGAAGGCCAAG
AGGTTGCCGGCCAGCGGCCGGCACTACCGCCACCCGGCGGCTATGCGCTGAAACATCCCC
TTGCGATAATGACGCGCTGAACACCCCTGTTGCCGCATCCTTGCCGGGATCGCGGCTTTT
CTTATCCCGCGGGAGCTGCGATGGCTGAAGCTGTACGCCACGACAAGACTGCGCGCCAAC
TGCGGATGTTGTCCGATGCACTGGACAGCGGCCGGCTGGGCCCGGTACGTCGGCTGGTCA
ACACCCTGGCCCCGGCCGAGATCGGCAACCTGCTTGAATCGCTGCCGCCGGGCAAGCGCG
AGGTGGTGTGGGGCCTGGTTGATCCGGAAGATGACGGCGAGGTGCTGGTCCACGTCGGCG
AAGACGTGCGCGAGAGCCTGCTCGCGGACATGGACCCGGACGAGATCATCGCCGCGGTCG
AAGACCTGGACATCGACGACCTGGCCGACCTGGTCGAAGACCTGCCCGATACGGTCATCG
ACGAGGTCCTCAAGTCGATGGACCGCGAGAACCGCGAGCGTCTGGAGCAGGTGCTGTCCT
ATCCCGAGGACAGCGCCGGCCGCCTGATGAACCCGGACGTGGTGACCGTGCGCGCCGACG
TCAATGTCGACGTGGTGCTGCGCTACCTGCGCCTGCGCGGCGAACTGCCGGACCATACCG
ATCACCTGTTCGTGGTCAGCCGGCGCCATCAGTACCTCGGCCGGGTGTCGCTGGCGGCAC
TGGTGACCCACGAGGACACCACCCCGATCAACCGCCTGATCGACGACGAGCAGCCGGCCA
TTGACGTCGGCGAGAGCGACCAGGAGGTCGCCCGCCAGTTCTCCGACCATGACTGGATCT
CCGCGCCGGTGGTGGACGACAACAACATCCTGATCGGCCGCATCACCATCGATGACGTGG
TCGACATCATCCGTGGCCAGGCCGAGCACCAGGCACTGGGCGCCGCCGGCCTGGACGAGG
ACGAAGACCTGTTCAGCCCGGTCTGGCGCGCCATGCGCCGGCGCTTGATGTGGCTGTCGG
TGAACCTGTGCACCGCCTTCCTGGCCTCCAGCGTAGTCGGCCACTTCGAAGGCACCATCG
ACAAGCTGGTGGCGCTGGCCGTGCTGATGCCGATCGTGGCGGGCCTGGGCGGCAATGCCG
GTACCCAGGTGCTGGCGCTGATGGTGCGCGGCCTGGCACTGGGCCAGGTAGGCGCGTCCA
ACGCGCGCACGCTGCTGTGGAAGGAGGTGCGGGTCGCCTTGTTGAACGGCGTGATGCTGG
GTTCCGTGCTGGGGCTGATCGTGCTGGCCTGGTTCCACTCGCCCGGGCTGTCGGCAGTGA
TCGCCATCGCGCTGACCTGCAACCTGCTGTTCGCCGCACTGGCCGGCGTGCTGGTGCCAC
TGACCCTGAAACGCTTCGGCTTCGACCCGGCGCTGGCCAGCGGCATCTTCCTGACCGCCG
TGACCGACTCGATGGGCTTCTTCACCTTCCTCGGCCTGGCCACGCTGGTGCTGCTGCACT
GAACCCTGCAGGGTCCGATCCCCGCCGCGCGGAGTTCCGACCCACGCCAAAACCCAGGGT
CGGATCTCCGCTGCGCGGGGCTCTGACCCGTTTCCAACTGGACACCCATGGCCACCACGA
TCGAAAACTATTTCCAGCCCGGCTGGCGCGACCAGCAGCACACCTGCCCGGCCTGCGAAT
GGAAGGGCAGCTCGCGTGCCATGGAGATGGAGCTGGACGAGGACGCCACCGAGTACGCCT
GCCCGGTCTGCGAGAACCCGCTGCTGGTGGTGCTGCATCCGGACATCGCGCAGGTGCAGG
CGGCCGCCGCCGAGGGCAATGCCGAAGCGCAGGAGCAGCTGGACATCATTGCCAGTTTCC
CGCGACCGGAGTGACGCGCCGCACGATGCCGCGTTGACCTGCGGCGGGCTAGGATGCAGC
TGACCCTGCCGCCCCGGGAAATCCCATGGTCCGATCGATGTCGCGCTGGCTGCCGCTGCT
GGCCTTTCTGATGATGAGCGGTTGCACTTCGCTGCCGGACAGCGCGCGCGGCCGCTTCGA
GGGCCGCGCAGTGAAGGTGGACGGCGAGACCGCCTACTACCAGGTGTTCATTCCGGCCGG
CGTTCAGGCCACCGCTCCCACCAGACTCCCGGTCATCCTGTTCCTGCACGGCTCCGGCGA
GCGTGGCGGCGACGGTGTCAAGCAGACCCATGCGGGGCTGGGGCCGCACCTGCGCAGGCA
CGCGGCCGACTTCCCCGCATTGGCCGTATTCCCCCAGGTGCCGGGCCACCAGGAATGGAG
CGGGCGCAACAACCGCGTTGCGCTGGCCGCCCTGGACGCCACCATCGCCGAGTTCGGTGC
CGATCCCTCACGGCAGTACCTGACCGGGATGTCGATGGGCGGCTATGGGAGCTGGAACAT
CGCGCTGGATGACCCCGGGCGCTTCGCCGCGATCGTGCCCGTGTGCGGCGCGGTGCTGGC
GCCACGCGCGGTGCGCCCGACCCTGTTCGTCGAGCAGGTCGCCCAGGAAACCGATCCGTA
TGCGGCCATCGCCCAGCGCCTGAGAGGCACGCCGATCTGGATCTTCCACGGTGCGCTGGA
TGATGTAGTGCCACCGGACGACGATCGCAGACTGCACGCCGCATTCCGGAGCGCCGCTGC
ACGCGACGTGCGCTACACCGAGTACCCGGAAGGCAACCACAACGCCTGGGACGCCACCTA
TGCCGACCCGGCGATGTGGGCATGGCTGTTCGCGCAGAAGCGCTGAGCCGCAGCTTCAGT
AGTTGCCAACCTTGGTTGGCATTGACTGCCCTGGTAGTTGCCAACCTTGGTTGGCACTGA
CTGCTCTGGTAGTTGCCAACCTTGGTTGGCACTGGCCTACCTGAAACCAACCCATTCCCC
GATGTTCACTGGAAGCAGGCCCGTCCATGCTTGCTCCATGCAGAACACACGTCTCCTGCT
CGGTCGTCGCTCCAGCATCGGCCTCAGCTATATCCTCACCGCCGTCGTCCATGACCGCGC
GCCGCTCTTCACCAACGCCGCAGCGGCCGCCTTGGCAGTCCGCGAATTCCAGCGACTGGA
TCAGGAAGGCTTCACCCGCTCGATTGCGTACGTGGTCATGCCCGACCACATCCACTGGCT
GGTCGAACTACGTGCGGGAACGCTGGAAACCGTCATGAAGCGTTTCAAGTCGCGCACAGC
CCAGCAGGCAAACCGGTTGCTGGGGCGAGTCGGGCGCTTCTGGCAGGCCTGCTATCACGA
TCATGCGATCCGCTCTGACGAATCGTTGCACCGGCGTGCGATGTACCTGATGGGAAATCC
GATCAGGGCCGGACTGGCGACGCGGCTTGGGCAATATCCCCATGCATGGTGCGAATGGGA
GCTCGGGGCTTCGTGTGATCCGCTCGACAACTTGGGCGCGGATGGATAGTGCCAACCAAG
GTTGGCATCTACCAGAGCGGTGCGCGGACAAGCCGCGCGGCAAGTGTGTCAACCAAGGTT
GACACCTACCAGAGCGGGTGGTCAGCCCAGCAGGGTTTCCAGCACGGCCATGCGCACGGC
GACGCCGTTGGCGACCTGGCGCAGCACCCACGACTGCGGGCCGTCGGCCACGTCGTCGGT
CACTTCCACGCCGCGGTTGATCGGGCCCGGGTGCAGCACCGCGGCATCCTTGCCGGCGCG
CGCCAGGCGCTCGCGGGTCAGGCCGTACTGGGCGTGGTACTGCTCCAGCGACGGCACCAG
GCCTTCTTCCATGCGCTCGCGCTGCAGGCGCAGCATCATCAGCGCGTCGACGCCTTCCAG
CATCGCGTCGAAATCATCGCCGACCACGCAGCCCTTCAGGGTCTCATCGTCCGGCAGCAG
CGACTGCGGGCCGCACACGCGGATCTCACCCACGCCCAGCGTGCGCAGCGCATGCAGGTC
GGTGCGGGCCACGCGCGAGTGCTTCACGTCGCCGACGATCACCACTTTCATCTTCGAGAA
ATCCGGGCCCTTGGCCTGGCGCAGGGTCAGCATGTCCAGCAGGCCCTGGGTCGGGTGCGC
GCTGCGGCCGTCACCGGCGTTGATCAGTGCGGTGCCCTCGCCCGCCGCTTCTGCCAGTGC
GGCTACCGCGCCATCCTCCGGGTGGCGCACCACGAAGCCGCGCACGCCCATCGCTTCCAG
GTTGCGCAGCGTATCGCAGGCGGTTTCGCCCTTGCGGGTGGACGAGGTCGAGGCATCGAA
GTTGAGCACATCGGCGCCCAGGCGCTGCGCGGCCAGCTGGAATGAGCTGCGGGTGCGCGT
GGACGGCTCGAAGAACAGCGTGCACACCGCCGAACCGGCCAGCACGTGGCGCTTGTTGCC
GACGCGGCCGACTGCGGCATCGCGGATCTGACCTGCCCGGTCAAGCAGCTGCAGCAGGGT
CCCGCGCGGCAGGCCCTCCAGGGTCAGCAGGTGGCGCAGGCGTCCGGAGGCATCGATTTG
CTGGGCGGTCATGGCGGTGTCGGGCAGTCAGGGAATGGGGGTGGCGTCGTCGGGGGACGA
CAGCCAGCGGTCGATGATCACCGCCGCGGCCACGGCATCGAGCGCGGCCGCATCACGGCG
GCGCTTGCGCCCTTCGGCGCGCTCGACGGCGAAGCGGCGGGCGGCCTCGACCGAGCTGGA
ACGCTCGTCGATCATCACCACCGGCAGCTTGAAACGTTCCCGCAGCTGGCGGGCGAAGCC
CTGCGCGCGCTTGCGGTTGGGTTGGTCCTGGCCGTCCAGGGTCAGCGGGTCGCCGACCAC
CAGGCCGTCGGGCTTCCATTCCTTGAGCAGGCGTTCGATCGCGGTCCAGTCCGGGCCATT
GCCGTGCACATCGACCACCGCCACCGCGCGCGCATGCGCAGCGAAGGCACTGCCGATGGC
CACGCCGATCCGCCGCGAGCCGACGTCGAAACCCAGAACGGTGCCGTCACGGCGGATCGC
CGGGGCAGCAGGAGCCGGTACGGGCGTGGCCGGCTCAGACATGGCCGCTGTAGTCGGTCA
GGCGGAACAGGTCCACGCCGATGCGCGAGGCCGCACCCTGCCAGCGCTGCTCCAGTGGCA
GCTGGAACACCAGCTCGGCATCGGCCGGCACGGTCAGCCAGCTGTTCTCGGACAGCTCGC
TTTCCAGCTGCCCTGCGCCCCAACCGGCACAGCCGAGGGTGACCACGGCATTGGCCGGGC
CTTCGCCACGCGCCATCGCTTCAAGGATGTCGCGCGAAGTGGTCAGGTACAGGCCGTCAC
CCACGATCAGGCTGGAATCCCACGCGCGCGCGTCGTCATGGATGACGAAGCCGCGCTCGG
GATGCACCGGGCCGCCGTTGAGCACCATGCGCGCCTGCAGGTCGCCGTCACCGGTGGTGA
TGTCCATCTGGGCAAGCACTTCACCCAGCGTGTACTCGGAAGGCTGGTTGACCAGCACGC
CCATCGCCCCGTTCTCGTCGTGCTGGCAGATCAGCGCGACGCTGCGGGCAAAGGTCGCGT
CGAGCAGCGACGGCAGCGCGACGAGGAGGTGATCGGCGAGGGAGGTCGGCGTTACAGGCA
TGGTCCCATTCTACCTGCTGGGGGCGGGATGGTCGCGCAAAGGCGGCGAACCGCGATGGG
CTAGGATGGTGCTTTGCCATGGAAGGTCATCGATGCAGTCTTCATCGCCCCTGACCCTGC
CGGCACGCGGCGCCATCGTCCTGATTGCCCTGCTGCAGGGTCTGATGCTGTATGCCGCGC
AGGAACTGTCCGATGCGTGGCCGTTCCGCGATATCGGCTGGCGCTACTGCTGGTACGCCT
GGGTGCTGGCCATTCCCAGCGCGGTGGCGCTGAGCCTGGTCGAGCTGGGCCAGCGCCGCC
TGTGGCTGCAGGCCGTGCTCGGCTCGGCGGTGGTGCTGGCGCTGGCCGCCTGGATCGGCT
GGAACCTCACTGGCGAGACCGCGCTGGAGTCGAGCGCGCTGCAGTTTCCACTGACCCTGG
GCATGGCCGTGGCGGTGTTCGTGGTGCTGCCCTGGTGGCAGTTCCAGCTGCAGCACGGGC
ACTGGCGCGCCAGCTACCCCGAGCTGTTCGAGCGCGCCTGGCAGAACGGTTTGACCCTCG
CCCTGGCGGCACTGTTCACCGGGCTGACCTGGCTGCTGCTGTGGCTGTGGGCCGCGCTGT
TCCAGCTGCTGGAGGTCACCGTCTTCCGCGACCTGTTCCGCCAGGATGCCTTCATTGCGC
TGGCTACCGGCAGCCTGGCCGGGTTCGGCGTGCTGATCGGGCGCACCCAGCACCGCGCGA
TCCAGATCACCCGCCAGGTGCTGTTCGCGATCTGCCGCGGACTGCTGCCGCTGCTCTCGT
TCATCGCCGTATTGTTCGTGCTGAGCCTGCCGCTTACCGGGCTGGAACCGCTGTGGAAGA
CCCGCTCGGCCGCCAGCCTGCTGCTGGTGCTGTCGCTGTTGCTGGTGACGTTCACCAATG
CGGTCTACCAGCAGGGGGACGACACCGCGCCCTACCCCGTCGTGCTGCGCCGTCTGGTTG
AAGCCAGCCTGCTGGCGCTGCCGGTCTACGCCGCACTGGCGCTGTACGCACTGGGGCTGC
GCGTGGTGCAGTACGGCTGGACCGTGGACCGGTTCTGGGCGGTACTCGTCGCAGTGGCCG
TGGCCGGCTATGCCGTGGGCTACGCGCTGGCGGTGCTGCGCCGGCAGCGCCGCTGGTTGC
AGATGCTGGAGCCGGTCAACCGCTGGATGTGCTGGGCGGTGCTGGCACTGGCATTGCTGG
GCAACTCGCCGCTGCTGGACCCGGTGCGGCTGACCCTGTCCAGCCAGCTGGCGCGCCTGC
GTGCGGACCCGCCCGCGATCACCAGCAGTGACGTCAACGTGCTGCGCTTCGATCTTGGCC
ACCGCGGCGTGCGGGCGCTGCGCGAGCTGCAGCGTGATCCAGCCATCACCGCCGATGCCA
ACGCGCCACAGGTGATCGCTGCCGCGCTGGCACGTACCTCGCGCTGGGATGACGGCCAGC
GCCTCGACAAGGGGCCGCAGGACGTCGTCGCCCTGCAGCGCGCGCTGAAGCTGGCCAAGG
GATCCAGCTCGCCACCGGACGACTGGTGGCAGGCACTGGCCACGCGCGTGATCGATGGCG
AATCCTGCGCCCAGAGCGAGCGCGACTGCCTGATCGTGCATCGCGACCTCGACGGCGATG
GTACCGGCGAAGTGCTGCTGTGCGAGCTGTACACCATCCGTGGGCCGGACTGCGTGCTGT
ACGCACGTGGCAGGGATACCCACTGGCGCCGGGCCGGTTCGCTGTTCGGCACCGCCAGCG
GCCAGGCCGAGGCGATCAACCAGGCGCTGCGTGATGGCAAACTCACTCTCGAACCGCCGC
GCTGGCCGATGCTGTCCATCGGTGGGCGCCCCGCAGTGGCCATCGATCCCGAACCCGAAT
CCAGCGAGTCTTCCCCATGAGCGGCTACTGCCTCATCGCCCCGGGCCATCCGGTGCACGA
CTACTACCACGCCAACGAGTACGGCTTCCCGCAGCGTGACGAGGGCGAACTGTTCGAGCG
GCTGGTGCTGGAAATCAACCAGGCCGGGCTGAGCTGGGAAACGATCCTGAAAAAGCGCGA
GGGCTTCCGCGCGGCCTATGACGGCTTCGATGTCGACCGCGTGGCGGCCTATGCCGAGCA
GGACATCGAGCGCCTGCTATCGGACGCGGGCATCATCCGCAACCGGCTGAAGGTACTGGC
CGCCATCCACAACGCGCAGGTGATCCAGCAGCTGCGGGCCAGTCATGGCAGCTTCGCGGC
GTGGCTGGATGCGCATCACCCGCGCAGCAAGGCCGACTGGGTGAAGCTGTTCAAGAAGAC
CTTCCGCTTCACCGGTGGCGAGATCACCGGCGAGTTCCTGATGAGCCTGGGCTACCTGCC
CGGCGCGCACGCCGAGGATTGCCCGGTGCATGCGCGGCTGCTGACGCTGTCGCCGCCGTG
GTTGCAGGCCGCCGTCCGCTGAGGGATCTCCGCGCGTGGATGCCGGTAGTGCCGGCCGCT
GGCCGGCAACCCCGTTGAACGGTCACACGCCCATGTAACGGCCGGGGCGGTGGTTGAACA
TCAGCACCAGGCTGAGCACCACCGCGCCGATGGCCGAGTACAGCACCTTCGATGGCGACA
GCACGAAGAACGCGGCCACCATCAGGCAGGCGTCGTAGGACATCTGCACCTTGCCGGCGC
TCCAGCCTCGGGTGCGCTGCAGGTATACCGCCAGGATGCCGATGCCGCCCAGGCTGGCGC
GGTGGCGGATGAAGAACAGGATGCCCAGGCCTGACAGCGCACCACCGACGATCGCCGAAT
ACAGCGGGTTGATGTGCGAGAAGTCGATCCAGCGCGGCAGCAGGTCGGTCAGCACGCCAC
AGGCGGTGACCGCAGCGAAGGTCTTCAGGGTGAATTCCCAGCCCATGCGCCGCAGCGCCA
CCCAATAGAACGGCAGGTTGACCAGCACGAACACCAGGCCGAAGTTCCAGCCCATCGCGT
AGTGCAGCAGGAAGGCCATGCCCGCCATGCCGCCGATCATCAGCCCGCCCTTGGCGAAGA
TGGCCAGGCCCAGCGAGGCCACCATCGTGGCCAGCACCATGCCCTGCACGTCCTCGGCGA
TCGAGTGACGCAGCGCTTTTTCGTCGGCGGTGGTGCCAGCACTGTCGGGCGGCGGGGTCA
GCGGACCGGCGGTGACCAGGTGGCCGTCAGCGTCGTCGCACGGCGCGGGGCCATGGGAAG
GAAGGGACATGCGGTGGGGGAACAGCAGGTGGGGAGCGGTATTAGACACGATCTGCATGA
CAGTTGCAGATGAAATCGTTCAGCTGAATGCGCCCCGCCCTGCCTCGGGCCCGCCGCTGC
TCAGCCCCTGCCGGCCAGATGGTGCGCCACCAGCGCGTTGGCATGGCCATGGCCCAACCC
ATGCTCGCTCTTCAGGAAGCTGACCAGTTCCATGTGTTTCAGGCCCTTCTTCCCGGCCAG
CAATCCGAACCAGTGCGCCACCGGCTGCCCGTAGGTCTTCTCGATGGAGGGGAAATACGA
GGCCGGGCCTTTCGGCTTGGTGTCAGTGCTCATGTGCAGCTCCCGTTGAAGTCATTCATT
CGACGAACCACAGACGCAGAAATCGACACACCCAAACGTCCGACCCCGCCTCGCCCGACA
GGCCGCAGCCAACTGTCGAAGGCGGGGTGGGTCCGGTTGAGGGGGTGTGAGCGGCATGGA
TGCCGCGACCAAGCCCCCATGGATGGGTCTACGGCGTCCCCCTCAACCGGGCCCACCCCG
CCATCTCACGGATAGCCAGTTTTTGAAGTTGACGTGGCCGTTGACGTTGCTTCGGCAGGT
GCCGGGCGCAGCCCGGCCGTATCATTCCAGCATGCCCCGCGAAAACCTCAACGACCTGCA
GGCCTTCGTCCACGTTGCCCGCGAGGGCAGCTTCACCCGGGCCGCCGCCCAGCTGGGCGT
GTCCCAGTCCGCGCTCAGCCATGCCATGCGCGGCCTGGAACAGCGCCTGGGCGTGCGCCT
GCTGACCCGTACCACCCGCAGCGTATCGACCACCGAAGCCGGTGCCCGCCTGCTCGACAC
CCTGGGCCCACGCCTGGCCGAGATCGAGGACGGGCTGGCCGCACTGGCCGAGTACCGCGA
ACGCCCGGCCGGCACCATCCGCATCAATGCCACCGGCCATGCCGCCGAGTACATCGCTTG
GCCGCGGCTGGCGCCGTTGTTGCAGCGTTATCCGGACCTGAAGGTGGAACTGACCACCGA
CTACGGCCTGGCCGACATCGTCGCCGAGCGCTACGACATCGGCATCCGCCTCGGCGAGCG
CCTGGCGCGCGACATGGTCGCGGTGCCGATCAGCCCGCCGCTGCGCATGCGCGTGGTCGG
TGCACCCAGCTACTTCCGCCAGCACGTGGTGCCGCAGCATCCGGACGACCTGGCCAAGCA
CAACTGCGTGACCCTGCGCCTGCCTACGCATGGGGGACTGATGCCGTGGGATTTCGGCCA
GGATGGCAACGAACTGAGTGTGCGCGTTGGCGGGCAATGGACGTTCAACACCATGGGCAT
GACCCGCGCCGCTGCGCTGGCCGGCAGCGGACTGGCCTGGCTGCCGGAAGACCAGGTGCA
GCCGATGCTGGACGATGGCCGCCTGCAGTCGGTGCTGGACGACTGGTGCCCGCACTTCGA
TGGCTACTACGCGTACTACCCGTCGCGCCGCCACGTCACCGTGGCGATGCGCACGGTGCT
TGATGCGCTGCGCGGGCCGCTGGGGTGAGGGGCAAGGCGTGCGGACCAACGGTCCGCACC
CACCACCAACGGTCCGCACCCAGCTGGTGATCAGCCCTTGGCCTGGGCGGCACGCTGCGC
GTTGTAGCGCTCGCCGACGATCGACACTTCGTCCAGCGCCTGTGCGATGCGTTGCAGCTC
CTCCGGTGCCAGCTGCAGGTCGGCCGCGCCCAGGTTTTCTTCCAGGCGATGGATCTTGGT
GGTGCCTGGGATCGGCAAGATCCACGGCGCCTGTGCCAGCAGCCAGGCCAGCGCCACCTG
CGCCGGCGTCGCGCCTCGTGCTGCGGCAATCGTACTGATGCGATCCACCAGCGCCTGGTT
GGCGCGGCGCGCCTCCACTTCGAAACGCGGAACGCTGTTGCGGAAATCGTTGGCATCGAA
GGTGGTGTCGGCATTGATCGTGCCGGTGAGGAAGCCGCGGCCAAGCGGGCTGAATGGCAC
GAAGCCGATGCCCAGCTCCTGCAGCGTCGGCAACAACTCGCGCTCCGGTTCGCGCCACCA
TAGCGAGTACTCACTCTGCACGGCGGCAACCGGCTGCACCGCATGCGCGCGGCGCACGGT
GGCAGCGCTCGCCTCGGACAGCCCGAAGTGGCCGACCTTGCCTTCGGCGATCAGGTCGCG
CACGGTGCCAGCCACATCCTCGATCGGCACGTTCGGGTCGACGCGGTGCTGGTAGAACAG
GTCGATATGGTCGGTGCGCAGGCGCTTGAGGCTGGCTTCGGCGACGGCACGGATATTCTC
GGGGCGGCTGTCCAGGCCGTCATCGGTGCGCGCGCCCTTGAATCCGAACTTGGTGGCAAT
CACCAGCCTGTCGCGGTAGGGCGCCAGCGCCCGGCCGAGCAGGTCTTCGTTGGTGTACGG
ACCATACACCTCGGCGGTGTCGAAGAAGGTCACGCCGCGCTCGACGGCGGCCTGCAGCAG
GGCGATGCCCTGGCCCTGCTCCACCGGCTGACCGTAGGCATGGGTCAGGCCCATGCAGCC
CAGGCCGAGGGCGGAGACCTTCAGGCCACTGCGGCCCAGTTCGCGTGTCTGCATCGTCGT
GCTCCAGAGGGGGAGTGATGACGATACGCCTGTCGTGGCGCTGGATTGAGCCAGCCCGGC
CGCAGTCGGTCATGACCGGAATTCATCAATCCAGCCACGACCGATACCGGCCAGGTCAAC
GGATCTCCGAGATCTCCACGCCGTCCAGCCCCTGCGACAGGGTACGTGCGTCGCCGCCCT
GGCTGAGCTTGATGCGCAGGCGCACCTCGTTCTGCGAATCGGCGTAGCGCAGCGCGTCCT
CGTAGCTGATCTCGCCGGCCTGGTACAGCTCGAACAGGCTCTGGTCGAAGGTCTTCATGC
CCAGCTGGACCGAGTCCTTCATCACTTCCTTCAGCTTGTGGATCTCGCCGTCGCGGATGT
AGTCCTGCACCAGCGGCGTGCCCAGCAGGATCTCCATCGCCACCTTGCGCGAGCGGCCAT
CGGGCGATGGCACCAGCTGTTGCGCGACCACGCCCTTGAGATTCAGCGACAGGTCCATCA
GCAGCTGGTTGCGGCGGTCTTCCGGGAAGAAGTTGACGATGCGGTCCATCGCCTGGTTGG
CGTTGTTCGCATGCAGGGTGCACAGCACCAGGTGGCCGGTTTCGGCGAACGCGATGGCGT
GATCCATGCCTTCGCGGGTACGCACCTCACCGATCATGATCACGTCCGGCGCCTGGCGCA
GGGTGTTCTTCAGCGCGGCTTCCCAGCTGTCGGTATCGATGCCGACTTCGCGCTGGGTGA
TGATGCAGCCCTCGTGCTTGTGCACGAACTCGATCGGGTCTTCGATGGTGATGATGTGGC
CGGTCGAGTTCTGGTTGCGGTAACCGATCATCGCTGCCAGCGAGGTCGATTTACCGGTAC
CGGTGGCGCCGACGAACAGGATGATGCCGCGCTTGGTCATTGCCAGCGTCTTGATGATCG
GCGGCAGGCTCAGTTCTTCCACGGTCGGAATGCGCGTCTCGATGCGACGCAGCACCATGC
CGACCTGGTTGCGCTGGTAGAAGCAGCTGACGCGGAAGCGGCCGACGCCGGACAGGCCGA
TGGCGAAGTTGCATTCGTGCGTCTTCTCGAATTCCTCGCGCTGCGCCGGGGTCATCACGT
TGAGGACCAGGTCGCGGCTCTGCTGCGGCGTGAGCGGGGTCTGGGTGATCGGCGAGATCT
TGCCGTTGACCTTCATCGCCGGCGGCATGCCGGCCGTGATGAACAGGTCCGAGGCGCGCT
GGTGCGCCATCAGCTTGAGGAACGAAGTGAAATCGATGGTGGTCGCGGTGCTGTTCACGG
CGGGCTCCCAAGAGGGCATGTACCAGGAAACGGTCGGTGGAGGAAACGGCACGGGGACGG
CGCCGCACTGGTGCACGCCGCCCGTGGTTGTCCCGCCTTACTCGAACAGGCGCTTGTCCT
TGGCGTACTCGCGGGCCTGGTTGCGGGTGATCAGGCTGCGCTTGACCAGGTCCTGCAGGT
GCTGGTCCAGGGTCATCATGCCGTACTGCTGGCCGGTCTGGATGGCCGAGTACATCTGCG
CCACCTTGTCTTCGCGGATCAGGTTGCGGATGGCCGGGGTGCCGACCATGATTTCCCACG
CTGCGGTACGACCGCCGCCAACCTTCTTCAGCAGCGCCTGCGAGATCACCGCACGCAGCG
ACTCGGACAGCATCGAACGCACCATCGGCTTTTCGCCGGCCGGGAACACGTCGATGATGC
GGTCGATGGTCTTGGCCGCCGAGCTGGTGTGCAGGGTGCCGAACACCAGGTGGCCGGTTT
CCGCGGCGGTCAGTGCCAGGCGGATGGTTTCCAGGTCGCGAAGTTCGCCCACCAGGATGA
TGTCCGGGTCCTCACGCAGTGCCGAGCGCAGCGCTTCGTTGAAGCCATGCGTATCGCGGT
GCACTTCGCGCTGGTTGATCAGGCACTTCTGCGAGGTGTGCACGAATTCGATCGGATCCT
CGACGGTGAGGATGTGGCCGTATTCGTTCTTGTTGATGTAGTCGATCATCGCCGCCAGCG
TGGTCGACTTGCCCGAACCGGTCGGGCCGGTCACCAGGATCAGGCCCTGCGGCTGCTGGA
TCACCTCGCGGAACAGCGGCGGGCAGGCCAGGTCCTCGAGGGTGAGCACCTCGGACGGAA
TGGTACGGAACACCGCACCGGCGCCACGGTTCTGGTTGAACGCGTTCACACGGAAGCGCG
CCAGCGACGGGATCTCGAAGGAGAAGTCCACTTCGAGGAATTCCTCGTAATCGCGGCGCT
GCTTGTCGGACATGATGTCGTACACCAGCGCATGGACCTGCTTGTGGTCCAGGGCCGGGA
TGTTGATCCGGCGAACGTCGCCGTCCACGCGGATCATCGGCGGCAGGCCTGCGGACAGGT
GCAGGTCGGACGCTTTGTTCTTTACGGAAAACGCCAGCAGTTCGGCGATATCCATGAGCG
GCTACTCCCCAATAACGGCTTCGACTGGAAGGATCTTTCCCCGGGCGGCAGTATAGCCTC
CTGATTCAACGGAACGCGTTACGTGGCCACTCCCCTGCCCCAGATCCTGAGCAACCTGCA
TGCCGCCGCCGAGGCGGCCGGCCGGCCCGATCCGCGCCTGCTGGCCGTTTCCAAGACCCA
ACCGGCCGAGGCCGTGGCCGCGCTGGCCGCGCAGGGCCAGCAGGCCTTCGGCGAGAACTA
TGTGCAGGAAGCGCTGGCCAAGATGCAGGCGCTGCAGCACCTGGCGCTGGAGTGGCACCT
GATCGGCCACCTGCAGTCGAACAAGGCCGAGGCCGTGGCCACCCACTTCGATTGGGTGCA
GAGCGTGGACCGGCCCAAGCTGGTGACGGCGCTGGCGCGCCATCGCCCGGCAGCGCGTGG
TCCGCTGAATGTGCTGATCCAGGTCAACATCGACGATGAATCCAGCAAGCACGGCTGTGC
GCCGGAGGATGTCGAGGTGCTGGCCGCTGCGATTGCCGCCGAGCCCACCCTGCGCCTGCG
TGGCCTGATGGCGATTCCCGCGCCATGGCCCGAGGCGGAACGCCGTCGGGATGCGTTCGT
GCGCATGCGCACACTTTTCCAGTCGCTGGCCGCCCAGCACGCGCAGGTCGACACGCTGTC
GATGGGCATGAGCAGCGACTACGCCGACGCCATCGCCGAGGGCGCCACTTTGGTGCGCAT
CGGCACCGCCCTGTTCGGCGCGCGTCCTCGCCCGGCCTGATCTTGCAAGGAGAGTTTCAT
GACAGCTGATTCCATCACCTTCATCGGCGGCGGCAACATGGCGCGCAGCCTGATCGCCGG
CCTGATCCGCCAGGGCGTGCCCGCCGCACACATCCACGTGGCCGAACCGGTTGCAGCACT
GCGCGAGTCGCTGGCCACCGATTTCGGCGTGCAGGTGCACGACAATGCCGCCGATGCCGC
CGCACAGGGCCGCACCTGGCTGCTGGCGGTGAAGCCACAGGTGCTGCGCGAGGTCTGCCA
GTCGCTGCAGGCACTGGCCCAGGCAAGCCGGCCACTGGTGGTGTCGATTGCCGCCGGCAT
CACCAGCGCGCAGCTGGAACGCTGGCTGGGCGGCAACCTGCCGGTGGTGCGTGCAATGCC
CAACACGCCGGCCCTGCTCGGCGCCGGCGTGACCGGCCTGTATGCCACGCCGTCGGTGGA
TGCACAGCAGCGCTCGCAGGCCGAACAGGTATTGGCCAGTGCTGGCCGTACCGTGTGGAT
CGAGCGCGAGGCGCTGATGGATTCGGTCACTGCCGTGTCCGGCAGCGGGCCGGCCTACGT
GTTCCTGCTGGCCGAAGCGATGGAAGCGGCGGGCATTGCCCAGGGCCTGCCGGCCGACGC
CGCGCGCACGCTGGTGGTGCAGACCCTGCTGGGCGCCTCGCGCATGCTGGATGAAGCCGG
CGAAAGCCCCGCCGAGCTCCGCCGCCGTGTGACCTCGCCGAACGGCACCACCCAGGCCGC
GATCGAGAGCTTCCAGGCCGGAGGTTTCGAAGTGCTGGTGGACAACGCGCTGCGTGCTGC
GCAGGTGCGCGGGCAGGAATTGTCTGCGGCGAATGATTGATCCCGATGTGTGCCGACCAA
CGGTCGGCACCTACCATCATCCACGCATGGCGTGGATGCTCATTGCCCAAATGTGGCCAT
GACGAAATCCACGAAGCACTGCAGCCGCGGGCGCGGCCGTCGATCCGGCAGGTAGATCAG
ATGCATCGGTCGCGGTTCGGGCAGGTAGTCGCGCAGCAGCGGCTTCAGGCGCCCTGCTGC
GATCTCCCCCGCCAACAGCGCGGTGGGCTGCAACACCAACCCGGCCCCGGCCACGGCGGC
TTCGCGCAGCGCGAACCCGTCGTTGCAGGTCAGCCGCGCCTCCCAATCCACCTGTTCACC
GTTGGCCAACTGCCAGCCATGGCCACCACGCCAGGCAAGATGGCTCAGGCAATCATGCCC
CTGCAGGTCCGCCGGCGTGCGTGGCGTGCCGCGCCTGCGCAGGTAAGACGGCGCCGCGCA
CAGGCTCATCGCATACGGCGGCAGCGGCCGCGCCACCACCTCCTGCGATGGCAACGGCCC
GACCCGGATCGCCACGTCGAAGCCGTCCTCGATCAGGTCCACACGGCGGTTGCTCAGATC
CAGTTCGATGTTCAACTGCGGCTGCGCGCGCAGCAGGCCGGCCAGCTGCGGCGCCAGCAC
GCAGCTGCCCCAGGTGGTCGGCGCACTGACCCGCAGCAGGCCACGCGGCTGTACCTGCAG
ACCGGCCACATCGGCCTCGGCCTGCTGCACCTGCTCCAGCACTTGCCGGCATCCGGCCAG
ATAGGCGCTGCCGGCTTCGGTCAGGCGCTGGCGGCGGGTGTTCCGTTGCAGCAGCGCGGT
ACCCAGATGCGCCTCCAGCTGCTGGATGTACTTGCCCACCATCACCGCCGAGACCTGCAG
CTGTTCGGCGGCGCCGGCGAAGCTGCCACGCTCGGCCACGGCAACGAAGGCCTGCATGCA
TCGAAGGGTATCCATTACTAATCCTTAGTTAGGAATCTGCGAATCATACGCCGCTTACCT
AACCCCATTGTGAGGGCGCAGACTGCGCTCACTCCCTTACGCAAGGAACGGCCATGAAGA
TCCTCCTCGTTGGTGCCAGCGGCACCCTCGGCCAGGCAGTCGCCCGCCAGCTCGGCCAAC
AGCATCAGATTCTCGCCGCCGGCCGCAGCAGCGGCGAACTGCGCGTGGACCTGACCGATG
ACGCCAGCGTCGCCGAACTGTTCGCACGTACCGGCCCGGTCGATGCGGTGATTTCCACCG
CCGGCAAGCTGCACTTCGGCCCGCTGCAGCAGATGACGCCGGCGCAGTTCAACCTCGGCC
TGCAGGACAAATTGCTGGGCCAGGTGAGGCTGGCACTGGCCGCGCAGCATCATCTCAACA
GCGGCGGCTCGATCACCCTGACCAGCGGCATCGTCAGCGCACAACCGATCCGCGACGGCG
TCAACGCCACCTCGGTGAATGCCGCACTGGAAGGCTTCGTGCGCGCAGCCGCACTGGAGC
TGCTGCCGCGCGGCCTGCGCATCAACGTGGTCAGCCCGAACGTACTGATCGAATCGATGG
CCGCCTACGGCCCCTACTTCCCGGGCTTCGAGGCGGTAAGCGCACAGCGCGCGGCACTGG
CCTTCCAGCGCGCGGTGGAAGGCATCCAGAGCGGCGAGACGATCACGGTCTGGTAAGAAA
AAGGGGACGGAGGGGATTAAGTCGCAAGTGCACAAACGACATAATCCCCTCCGTCCCCTT
TTTGTCGCTCACTCCCAGCGCATCGGGCCGTCGCCGCGCTCGCCGAGGACGTCGCCGGGA
TTGGCCAGGCGGCAGTGCTGCAGCGACAGGCAGCCACAACCGATGCAGCCGGTCAGTTCG
TCGCGCAGCAGCTGCAGCATGTGGATGCGCTCTTCCAGCTCGGTGCGCCAGCGCGCGGAC
AGCCTGGCCCAATCCGCTTTGGTCGGTGCGCGTCCGTCAGGCAGGCTTTCGAAGGCACGG
CCGACTGCTTCCAGCGGCATGCCCACCCGCTGCGCCACGCGGATCACCGCCAACCGGCGC
AGCACGTCCCGGCTGTAACGACGTTGGTTGCCCGAGGTGCGCAGGCTGCTGATCAGCCCC
TTGCGCTCGTAGAAATGCAGTGCGGAAACGGCCACGCCACTGCGCTGGGAGACCTCGCCA
ACGCTGAGTTCCTGGGATGCCATTGCTTGACCTCAACTACAGTTGAGGTGGCATGCTGCT
ACCTTCGCCGCCCGTTGACAAGCGCGGCCTGCACCTGACCCGTATGACCCCGACCCTCTC
TCCCGCCGACACCCACCTGCCGGCTGAGAGCTCGATCCTGTCCGCGCGCTACCGCGCCAC
GACCATCGGCATGGTCGCTCTGGTCGCGCTGCACGCCTTCGAAGCACTGGCCGTCGCGGC
CGCGATGCCCACCGTGGCCGAAGCACTCGATGGACTGCGCCTGTACGCACTGGCCTTTGG
CGGCACCCTGGCCACCAGTGTGATCGGCATGACCCTGGCCGGGCGCTGGGCCGATCGCCA
CGGCCCCGCGCGGCCACTCTGGTACGGCCTGGGCTGCTTCGTGCTGGGCCTGCTGCTGGC
CGGCTTTGCGACGCGCATGGGCATGCTGGTGGCCGGGCGCCTGATGCAGGGCCTGGGCGC
GGGCGCGATTTCGGTCTCGCTGTACGTGATGGTCGGCCGCAGCTACCCCGAACACCTGCG
GCCGAAGGTGTTCGCGGCGTTCTCCGCAGGCTGGGTGGTGCCCTCGATGGTCGGCCCGGC
GTTGAGTGGCCTGATGGTGCAGCACCTGGGCTGGCGCTGGGTATTCCTGGCAGTGCCACT
GCTGGCGATACCGGCCGCACTGCTGCTGCGCCCGGCACTGGCGCGCATGCAACCTCCCGT
TGCGGTCTGCAACGATGGCGAACGCAGCAACGTGGTGCGCTGGGCCTCTGGCGCCTCACT
GGCCGCACTACTGCTCTACGTCGGCGGCCAGCAACAGGGCATGGCCGCCCTGCTCTGCAT
CGGCGTGGCGATGCTGGCGCTGCTGTTCTGCGTGCATCGGCTGCTGCCGGCCGGAACCCT
GATCCTGCGCCGCGGCCTGCCCAGCGTGATCGCGTTGCGCGGCATTGCTGCAGCGGCGTT
CTTCGCCTGCGAGGCCTATCTGCCCCTGCTGCTGCAGCGCGAACGCGGGCTCTCGCCCAG
CTGGGCAGGCGCCGTGCTCAGCCTCGGTGCGCTGGGCTGGTTCGCCGGTTCATGGCTGCA
GGGCCACCAGCAGCGTGGCTGGTCACGCCAGCAGCTGCTGCGCGTTGGCACGGTGATGAT
GACGTTCGGCATCGCCGCAACGCTGTCGGTGCTGTTCAACCCGATGCCGCTGCCGGTCGC
GCTGGTCGGCTGGGCCGTCACCGGCTTCGGCATGGGCATGATCTACGCCAGCCTGTCGGT
GCTGACCCTGTCGCTGTCAGCACCGCATGAGCAGGGTGCCAATACCTCGGCGCTGCAGCT
GAGCGAGGCGTTGTCGGTGACCACCGCGCTGGCGGTGTCCGGCGCGTTGTTCGCCATGTT
CGTGGAAAGCGCGCCGCACACCGGCTACCTGCTGTGCCTGGCCATCACCTTCGGTCTGGC
GGTGCTGGCCGCAGTGATCGCGCGGCGGGTGTAGCGCCGCCGGATTCCGGTAGTGCCGGC
CGCTGGCCGGCAACCTCCGCGCACGCGGGAATCCCATGATGGCGACGGCCAGAGGCCGGC
ATTACCGTGTACCGGCTCCCACATCATCGATATCCCGATGCAGGATGCGGCGCACTTCCA
GCACGGCCTGCGGGGTCTCCTGCACGCTGTGGCCGGAAATGATCACCTTCTCCGACAGCG
CGCCCGGCAGATGCGCGCTCCAGTACGGCACCAGCCCGTCATCGGACTTCTCCACCGGCA
GCTCCGGCTTGCGCTGGGCGATGATCGAGTGGTACTTCAGGCCCGCTTCGATCGGCAGCT
GTGCGGCGGCCTTCACGAACGGATCGCTGGCCTTGAGGTTGTCGATGCTGTTGGGAATCT
TCGGCTTGGCGGTGCCGTCGACCTGCTGCTCGGCCTGTGCCAGCGCCATGAACACGTCCT
CGAACTTGCCGAGAATGGTCAGCGGCAGGCGTACCAGGCGCCCGATCAGCCGCCCGACCT
TGTTGCCTGCGATATCCGTGCCCTGGTGCGGCGCGGCGATGAAGATCGCGCGTTCCACGT
TCGGCTGCGCCTTGAAATGCAGCAGTGGCCCCAGCTTGGCCTGCACCCGCTTCAGCCGCT
CGCCCTTCAGGTCATAGTTGGCCAGCAGGTCATCCCACAGCACATCACCCGAGTCGCTCA
CCAACAGCCGCGCGAGCACGCCGCCCATGCTGTGGCCGATATAGACCATGTCCTTCGATG
CGCGTGTGCTGCCGTTGGGGTCGAAGTGCTTGAGCGTGTCATTGAACGCGTTGGCGATCT
CGTAGCGGTTCAGCGCGATCGGCGCGTTGGTCGGGTAGTAGACCTGCCACACCTGGAACT
GCTGGCGCAGCTCGGGGTCGCCCATGATCTCGTTGGCCAGGTTCACCCAGGCTTCCGGGC
TGCTGGCCAGGCCGTGCAGCATGAAGATGATGCGGCGGTTCGGGTCCCACGGCTGCATCA
GGTAGATGTGCGGTTCGCCGATGCCCTCACTCATGCCGAACAGGGTGCGCAGTGACTGCC
GGGCGAAGCCACTCTGCGCCAGCCACAGGCCGTAGGCAGCGGTGAAATTGCCGGCCAGCG
GCACCTGTTCGCCGTGCAGGGTGATGCGTTCGGTGGCCTCCGGCGAATAGGCGTCCAGTT
CAACCCGGCGCGTACGCATCACGTCTTCCAGGCTGCTGCCTTCGAAACGCAGCAGCGCGG
TGACGTTGATCGAGGACATCTCGCTGAATTCCGGCACCGAATCGTCATGCCGATGGCGGC
GGCCACGGCGCTCGTCGTCGGCATCATCCGCCGCTGTTTCCGCCTTCGGCCCATCGCCCG
CGATCACCGGCGCGACCAGCTTGGGCGGGTCCATCACCATCACCAGCTCGGCACCGAAGC
CATCGCGGCGATAGGTGCTGCGCAGGCCGACGAAGCTGACCGTGCCGGCCGGCACCAGCT
GCGCCGGAATGCTCTTCAGGTTCAACTGCTGGTAGTTGGAGGCCAGCGACCAGCTGCCGA
CCGAGATCGGCTTCGTATAGTCCTCGCCGGCCAGTGCCGCTGCACGCGCGCGCACGAACA
GCACCACCGCCGCCTTCTCGGCGGCGTAGTTGTAGTAGTCGCGCACCTGCGTCTGCCGGT
CTTCGAAGGCGCGGTCGGACGGCGAGCGGCCGCTGTAGAACAGGTAGGCATAGGCATAAC
GCGCGGCTTCCAGCCAGGCATCCAGCGCCGCATCGCTCATCGGCGGATCGCCAGCGGCGG
TCTTCTTCGGCGTCAGCGCCAGCGCGGCCTTCACCCACAGTTCGGACAGCGCCGACAGCC
GCTGCTCGACGTTGAGGTCATCGGTCATCAACAACGTGCTGCGGCAGACCAGGAAGTCCT
TCTCGCACTGCGACTCATCCAGGCCCGCCGCACTGAGCGTCTCGCGCGCGGCCGGGCTGA
GCTTGCCGGTGTTGAGCACATCGGCGCGCTTGTTCACCAGCGAATCGCTGGACTTCACCT
GCTTGACAGTCACCATCGCGCAGCCGCTGCTGCCCAGCAGCAGGAAGGCGGCGAACAACA
CCGGCAGCGCGCGCTGCCAGCGGATCAGGAAGAGTCGGGTCATTACTGCGGGTCCTGCTC
GGTGCCGGGCACGCCCTGGCGGATCACGGTAGAGAAGTGGTCGCCGCTGCCCAGGTCCAG
CGCACGCTGGGTGATGCGGCCCTTGTCATGCAGTTCGGCATAAGGCACGCCCGGCGTGAG
CGCGCCGACCTCCTGAGCGTATTCGGCCAGGTAGCCGGACAGCAGCAGGCGGTAGTCCAG
CGGCAGGCGCGGCGCGATGTGGCGGGCCAGATCGAAGACGATGGTGGTGCAGTTGCTGGT
GAGCGTGTTGTAGAAGCCCGGCTTCGCATCCAGTTCGCGCGCCTGCGCGATGTACGCGGC
GAACAGTTGCTTCAGTTGCGCCTGGTCCATGCCGTGCAGGCGGTACAGGTAGACATCCTC
GCCACGCGCGTTGGTGCGGGTGCGGATGATGTCGGTCTCCTCCGCGGCCACCAGGGTCAT
CTCGAATTTGCGGAAGAAGCCGCCCAGCGCCGAGAACGATTCGCCGCGTTCCTTGCGGAT
CTCCAGCGAGAACACCACGTGGCGCCCATCCTCGAAACCGAACGAGATCAGGGTGTGGGC
GATCGCCGGGCCCATCCAGTACGACAGCACCAGATCGGCCGAGCGGAGTTGGTCCAGGTC
GTACGCGCGGCGCACCCAGTGCGCGTCGTAGTCGGTCTCGCTGCGCCAGGTGAAATCACG
CACGTTGTCGAGCACCACGTGGCGCCCGTCGAAGGACACCACGTGCAGGCGCTGGGCCAC
GTCATCGGCCCAGACGCGGTCCTGGCGCGGGGTGAGCAGCAGCCACCACAGGCCGGCCAG
CGCCAGCGACGCGCCGAACGCCATGCCCAGGCGACGATGGCCACGGCCACGCGCGACCTG
CCACGACGCCCACAGCGCAACCAGCAGCCACAGCACCGCAATGCCATTGGCCAGCCAGCC
CGGCCCCGGCATCTGATAGGCCAGCAGCCCGGTCACCCACAACGCTGCCAGCGCCATGGC
ACTTCCTGTCATCCAACGTCCTGCGGCTCTCACTGGCATCCTGTCGCGGTCCCGAAGCCG
CATAGTTAGCCACAAGCGGGTTCACCGTGGCATCTACGGCCCGTTCAGGGACCGCGGCGC
ACCGTCTGCGGCGGTCCATGCGGCCAGGTTCACCTCACAGGAGCAACGATGGGCATCACT
TCCGTGGCCGGCGTTCCGGTCCAACCCCAGCACCGCGCCACCTGCCACTGCGGCACGGTC
GAGCTGTTGCTGGACCTCCCGGACGGCATCGTCGACCCGCGCCGCTGCGACTGCTCGATG
TGCCGGCGCCGGGGTGCCATCGCCGCCAGCGTCCCCCGCCAGGGCCTGCAGGTGGTGCGC
GGGCAGCATCACCTGCAGAAGTACCAGTTCAACACCCATGTGGCCGAGCACTACTTCTGC
GGGGTGTGCGGCATCTACACCCATCACCGGCGCCGCTCCAACCCCGACCAGTACGGCTAC
AACGTGGCCTGCCTGGAGGGCATCGACCCGTTCGCGCTTGGGGTGATCCCGGTCAGCGAC
GGGGTCAACCACCCATCAGACCGCACCGGCTAGTGGCGCGTGCGCCGCGGTGGCGTGGCC
ACCTTCTGCCAGGGCGCCATGCCGCTGCGCCCGGCCCGCGCCGGGCGTTTCAGCCAGGGC
CGGCGTGACGGTGCCTGTGGCGCGTCCTCGACCGGGGGAGGAAGGGGTCGACGGCTGGGC
CAGAGATGGTCGAGCAGCCACATGGCGGGTCTCCGTGGGGGACGGGGACGATCAACACTA
GGCCCGGGTGGGCATAGGCGGCGTGAGCGGGACACGACAGCGGGATGACGGCGGAGGCGG
CGATGAGCCTGCTACACCATGTCCCCGACCAAGGCACCTGTCCTTTTCCGCAGCAACAGG
CGCAACACGGCGGCACAGGCGGCGGTCAGCAGCGCCAGTACGCGCAGCAGTGTCGCCAGC
GCCTCACTACTGGCGTGCTGCAGCTGCATGCGGCTCATCGTCGGTAGCAGTGCCTGCGCC
TGTTCCCGCGCCCCCGTGGCCAGATAGGCACCGGCACGCACCAGCGATGCCGGCGACGCG
CCCTGCAGCTGATGGCCGATCAGCAGCGCAAGCAAGGCAGTGACTGCGGCCAACGCGATG
CCTTCGCCGGCCACCCGCACGGTTCCGAATATGCCTGCGGCCATGCCGGCACGTTGCACC
GGTACCACGCTCACCGACAGTCCATCCATCAGCCCCCACGGCAAAGCCGTGCCTGCGCCG
ACCAGCATCAGCAGCGGCACCCACTGCAAGGGCGACGGGTGCGACGCCTGCCGCGACAAC
AGGTACAGGCCGGCGGCACACACCAGCAGACCCAGCGTGCACAACCGCGCACTTCCCACG
CGCTCCGCCCAACGCGCGGCCAGCATCGGCAGGACCAGCATCGGCGCGGACAGCGCCAGC
ATCTGCAGTCCCACCAGCGTCGCGCTCTGGCCATGCACGCCCAGCAGTTGCACAGGTAAC
ACGACCAGCAGCACCACGTAGCCGAAGCAGGTCGCCACCGGCAGCAGCTGGACACCGAGG
AACGCCGGTTGTGAGAACAGTGAGAGGTCCAGCAACGGTGAGGGGTGCCGCCGTTCGATG
AAGACGAACACCCCGCCCAACAGCAGCGTCACCAGCAGCGCCAGCCGCACGCGCGCGGCA
TGCAGGCCGAACTCGCCCAGCCACAGCAGCGCCAGGGTCAACGCCGCCAGCGTCAGGCTG
AAACTCAGCATGCCGCCGATATCCAGTGGTCGGCGCTCGCCATGACTTTCAGGCAACGCG
CGTGCCCCCAGGCCGAAGGCCACCAACGTGAGCACACCGCCCGCGGCGAACACGCTGCGC
CATCCCAATGTCTGCAGCAGCAGGCCCGCGAGCAGGGGCCCCAGCGCCAGCCCCATGCCG
AACGTGGTGCCCAGCAGGGCGAAGACACGGGCACGCGCCGGCCCCTGCCAAGCCTGTGCC
AGCAGCGCCGTGCCGGATGCCAGCGCCGCCGCCGCGGCAACGCCCTGCAACCCGCGCGCC
AGATCCAGCCATAGCAGCGTGCGAGCAAGGCAGACGGCGGCGGTGGCGGTGGTGAAGCCC
GCCGTGCCCAGCAGGAACAGCCGCCGACGGCCATATCGATCGGCCAAGCCGCCCGCAGCG
AGCAACAGACTGCCGAAGGTGAGCATGAAGGCGTTGGTCACCCAGGCCAGCGCGGTGGGC
GAAGCCGCCGCGGAACGGGCCAGCGCCGGCACCGCGACTGCACCGGCAGAGAAGGACAAC
GGCAACGCCAGCGCGGCCAGGCAGACCGCAAGCAGCGCCCAGCGCTGCTGCGCGCGGACA
GGTACAGGGAGCATCGAATCCGGGGCCATGCGGGCCTCCATCCATCAGGGGGCATTGATG
ATGGACAGGCCGCTATTCCAGAAAAACAGGCTCGGTGGATGTTGATTGCGGCGAGATGTT
CCGCAATCATCCAAGCATGGACTCCATCTCCGCCCTGCTCGCCTTCGTCCGCACCGCGGA
GGCCGGCAGCATTGTCGGTGCCGCCCGCGTACTCGGCCTGTCAGCCTCGGCCGTCGGCAA
GCGCATCGCCCGGCTTGAACAGGAACTCGGCACGCGCCTGTTCCAGCGCACCACCCGCCG
CGTGCATCTCACCGACGAAGGCGAACTGCTGCTGCAACGCTGCCGGCGTGCGCTGGACGA
GCTTTCCGAAGCACAGGCGGACCTGGCGCAGCGACAGCACGCCCCCAGCGGGCTGCTGCG
CATCGGCCTGCCCACCATCGGCTACCGCTTCCTGCTGCCGGTGCTGCCCGGCTTCCAGCA
ACGCTATCCGCAGGTGCAGCTGGAACTGGACTTCAACGACCGCATCGTCGATGTGGTCAG
CGAAGGCCTGGATGCGGTGATACGCAGTGGCGAACTGGCTGATTCCAGCCTGACCGCACG
GCGGCTGGGGGGTTTTCGTTTCATCCTCTGTGCGGCGCCGGGCTATCTGCAGATGCATGG
AACGCCCGGCGATGTGGGCGACCTGCGCATGCATACCGCGCTGCGCTTCCGTTACCCCAC
CACCGGAAAGCTGCATCCGTGGCAGCTGCCCGGCATCGAAGGCGACGCCGGGGCGCGCCT
TCCCACGGCGATGACCTGCAACAACATGGAGGCCGTGCTGGCCGCTGCGATCGGATGCAT
GGGCCTGGCCTGGATGCCTGACTTCCTCGCCGCTGACGCGCTGGCCGATGGCCGCCTGCA
ACAGGTGCTGCCCACACTGCCCACGCACCAGGGGCAGTTCTCGCTGCTGTGGCCCGGCGG
GCGCCATCCCAGTGCACGCTTGCGGGTGTTCATCGACTACGCCGTTGCGCACCTTTTCCG
CAGCACCCCGGAAAAGGGGACGGAGGGGATTAAGTCGTAATTGGCCCTGCTGTGCCTGAA
ACGACTTAATCCCCTCCGTCCCCTTTTTCCTAGCGGCTGAAGCGGCGCGCGCCGGCGACG
CAGATCACCGCGACCAGAGTCACCAGCACCATGCTGAGGCTGACCGACTCGTGCAGCAGC
AGCGCGGCCAGGGCCAGGCCGAAGAACGGCTGCAGCAGCTGCAGCTGGCCGACGGCAGCG
ATGCCGCCCTGGGCCAGCCCGCGGTACCAGAACAGGAAGCCGATCAGCATGCTGAACACT
GCCACGTAGCCCAGTGCCCACCACGCCGAGGCACCGACCGCGGTGAACGAGGCCGGGCGC
ATCAGCACCGTCAGCGGCAGCATCACCGGCAACGCCAGCAGCAGTGCCCAGCTGATCACC
TGCCAGCCGCCCAGATGACGGGCGAGCCGACCACCCTCCGCGTAGCCCAGCCCGCACACC
ACGATCGCCGCCAGCATCAGCAGGTCGGCCTGCAACGAGGCTTCGATTCCGTTGCGCGCG
GCATAGCCGACCACGCAGGCACTGCCCAGCAACGAGAACAGCCAGAACGCCGGGCGCGGC
CGATCGCCACCGCGCAGCACGCCGAACACCGCTGTACTCAACGGCAGCAGGCCAAGGAAC
ACGATGGTGTGCGCCGACGACGCGTGACGCAGCGCGAGCGCGGTCAGCAGCGGGAAGCCG
ACCACAACGCCGAGGCTGACCACCACCAGCCCCGGCAGGTCGCCGCGCCGCGGCCATGGC
TGGCGCAGCAGAAGCAGCAGCCCCAGACCGAGCACCGCGGCGATGGTGGCGCGTGCGGCG
GTGACGAACCCGGCATCCAGCTGCAGCACCGCCAGGCGGGTGGCCGGCAATGAGCCGGCG
AAGATCACCACACCGATGAAGCCATTGATCCAACCACTCACCGACCGTTCCACGCCTGTA
CTCCTGAAGGTGCCGGACGATGCCCGGCTGCACCTGTATGGAAGCATCCGGCGCGGAACG
ACCCCAGCTACAATCCAGTACAGCCGCAAGTAACTGTACTGCCCACACTTCCACTACGGT
TCCACCATGCCGCGCCCGCTCACCCGCATCGAATCGGTCATCCAGACCGTCCGCACCCGC
ATCAGTGCACGGGTGGATGGCCCCGGCTCCCGCCTGCCTTCGGTACGTGCGCAGGCGGCG
ACCATGGGGGTTTCAGTCTCCACCGTGGTCGAGGCCTACGAGCGCCTGGCGGCCGAAGGC
CTGATCAGTGCGCGCGCAGGCTCGGGCTTCTACGTCAGTGGCCCGGCCGCACCGCTGGCG
CTGGCTGAAATGGAGCCGCGGCTGGATCGCGCGGTGGATCCGCTGTGGGTATCACGGCAA
TCGCTGGAAACGCCCGCGGGCGATCTCAAGCCAGGGTGCGGCTGGATGCCCAGTGACTGG
CTGTATCACGATGGCGTGCGCCGCGGCCTGCGCCGGCTGGCGCGTGCCGATGCCATGCAA
CTGGTGGACTACGCCGGTCCGCTCGGGCTGCCCGCGTTGCGCCAGCTGCTGCAAAGGCGC
AGCGCCACGCTTGGCATCGATGCACCGATGGAGCAGATCCTGCTGACCGAATCCGGTACG
CACGCGGTCGATCTGCTCTGCCGTTTCCTGCTCAAGCCCGGCGACTGCGTGCTGGTCGAT
GACCCGAGCTACTTCAATTACCACGCGCTGCTCAAGGCGCACCAGGTGCAGGCCATCGGC
GTGCCGTACACGCACAGCGGCCCGGACCTGGAGGCGTTCGCGCAAGCCCTGCAGGCGCAT
TCGCCGCGGCTGTACATCACCAATTCCGGCCTGCACAACCCGACCGGCGCGGTGCTTTCG
GCCAACACCGCGCACCGCCTGCTGGGCCTGGCCGAACGCAGCGAGTTGATCATCGTCGAG
GACGACATCTTCGCCGACTTCGAACTGCAGCCGGCACCGCGGCTGGCCGCGCTCGATGGA
CTGTCACGGGTGATCCACGTCGGCAGTTTCTCCAAGACGCTGTCGGCAGCGTCGCGCTGC
GGCTACATCGCTGCGCGCCACGACTGGATAGAAGCACTGACCGACCTGAAGCTGGCGACC
AGCTTTGGCGGCGGCCATCTGGCCGCGCAGTTGATGCACATCGCGCTGACCGATAGCGGT
TACCGCCGCCACATGCAGTCGATACGTTCGCGCCTGGCCGATGCACGCCGGCACACACTG
CGGAAACTGCAGGCGCTGGGCATCACGCCGTGGCTGCAGCCGGAAGCCGGCCTGTTCCTG
TGGTGCCAGCTGCCCGACGGCCGCGACGCCGCCGCACTGGCGCGGCAATGCCTGCGCGAG
GGCATCGTGCTGGCGCCGGGCAACGCGTTCAGCCAGTCGCAGCGCGCGGCCGACTATCTG
CGCTTCAACGTCTCGCAGTGCCAGGACCCGAGGATCTGGCAGGTGCTGGCGCGGGCGTTG
CGCTGAGCTGGATGCAAGCCGGTCAGCGCAGGCAGGAGCGACCCGCGGCAAAGGCACTTG
CATGCCACGGTACAGTGGTATGTCCCTGTTGCAGGAATGCACGCATGTCTTCGTTCTCCG
ATCCGCAGGCCGTTGCCCGCTATGCCGAGGGCCCGCTGCGCCAAGTGCCGGGCTTCCTCG
CGTTGCAGCAGATGAGTCGCCTGTTGCTGGCCGAACACGTTCCTGCGCAGGGCCGCGTGC
TGGTGCTGGGCGCCGGTGGCGGGCTGGAGCTGAAGGCTTTTGCCGAGGCGCAGCCGGGCT
GGCAGCTGCTGGGCGTGGACCCGGCTGCACCGATGCTGGCCCTGGCCGAGCAGACACTGG
GCCCGCTGATGTCGCGCGTGCAGTTGCTGGAAGGCTACATCGACGATGCCCCCGACGTGC
GCTTCGATGGTGCCAGCTGCCTGCTGACCCTGCACTTCCTCGACGCCGCGCAGCGCCTGC
ACACGCTGCGGGAGCTGCACAGGCGCCTGCAGCCCGGCGCACCGCTGGTGGTGGCCCACC
ACAGCGTGCCGCAGGATCCGGCCGGCAAGCTGCGCTGGTTGGAACGCTACGCCGCGTTCG
CCGAAGCCTCCGGCGTTGCCCACGCCGATGCACAGCGCGCGATCGACGCCATTGCCGAGC
GGCTGCCGCTGCTGGCCCCCGAACAGGAAGTGACGCTGCTGCAGGAGGCCGGCTTCGACG
ACGTGGAGCTGTTCTATGCGGGCTTCAGCTTCAAGGGCTGGGTGGCGTACGCCGGCTGAT
GCCTACGGCACCACGGTGATGCCGATCCGCTGCATCAACAGCGCCACCTGCTGGACATCC
AGCGTGGCGCCACGCAGGTTGGTGCTGCGAAGGTCCAGCTCGCCCAGATCGGAATTGGTC
AGGTCGCAGTCGGTGAAGTTGGCGCTGTTCCAGTCGATTCCCTCGAACTGGCCACCGGAC
AGGTCCGAGCCGGCAAAGCTGGCGCCGCTGACGTTTGCACCGTCCCAGCGGTTTTCCCAC
AGTTCGCACTTCTCCAGCGTGACCCGCGAGAAATTGGCATAGCGCAGGTTCGACTTCTTG
ATGAAGGCGCTGCAGAACCAGCTGCGCGTGGTGATCTGGTTCATGAAGCTGGCGTTGCTG
AAATCCGCACCCTGCGCGCGGCACTCGCTGATCTCCAGGCCCAGCGCCTTGATGAAGTTG
AAGTGGCACATGCTGATGTCGCAGCTGCGGAAGCTGGCCTCCTTCAATGTGGCGCCATTG
AAGCGGCAGCCGCTGCGGCTGTCGGCATCGTAGAAGCTGCAGTTGATGAACTCGGTGGCG
GTCAGGTCGGCACCGGAAAAATCGCACTCATGGAACTGCTGGTCGACCACTTTCTGGCCG
GTGTACTGGTCCGCGCCGATGCGCAGCTTGCGGTGAACGGTGGGGGACATCAGGGATTCC
ATGCCAGGTGCCCCGCCATCATGCCGGGCCGCGAGGGCGATCCATAGACGTGGGCGCGGG
CGGATTCACCGGCAGTCCAGCCGCCCTGCGTCCCAACGCCGAATGCACATTGTTGCACGT
TAATGCACGAACGTGCAGACTTGCAGCATGAGCTCCGATCCCAGCCCCCTCCCCGCCCAG
CGCACCCGGCAGATCCTGGAGGAACTTCGCCAGCAGGGCCGCGTGGTTGCCGCCGAGCTG
GCGCGCCGCTATGCCGTGTCCGAAGATTCGATCCGCCGCGACCTGCGCGAGCTGGCCGCG
CAGGGCCTGTGCCAGCGCGTCTACGGTGGCGCCGTGCTGCCACCGCCCAAGGAACGCCCG
CTGCGCGAGCGGCTGACCCGCGACCGCGGCGACAAGGCCGAGCTGGCCGCCCGCGTCTGC
GCGTTGCTGCAACCCGGCCAGGTCGTACTGCTCGACGCCGGTTCAACCAACCTGGCGATC
GCCCAGCAGTTGCCGGCCGCCCTCGGCTTGACGGTGATCACCAACGCGCCACAGATCGCC
ACGGCCGCCAGCCTGCTTGAAGGCACCTCGGTGCAGCTGATCGGCGGGCGCCTGGCCAGC
GGTGGCGGCGCGGTCGGCGCCGAAGCACTGGCCCAGGTGCAGCGCCTGCGCGCCGATGTG
TACCTGCCCGGCCCCTGCGCGGTGGACGGCGACACCGGCGTGTGGGCAATGGATGCGGAA
GAAGCCACGCTGAAGCGCGCGATGGTGGCCTGCAGCAGCCGTGTCATCGTCGCCGCCACG
ACTGAAAAGCTGGGTGCACGCGGCAACTGGCAGATTGCCAGCCTCGACGAGATCGACGAC
CTGGTGCTGACCACCACCGCACCGCCCGCATTGGCGGCACGCTTCCGCGCCGCAGGCATC
GCGGTACACCCCACTCCCCCCTGACCGTACCGCTCATGTCCGTTGCCAACCGCGCGCGTG
CCGAACAGCACGCGACCCGCGCTGCGTTCTTCATTCCCGGCTTCGCCACCGCGCTGTGGG
CCACCCTGGTGCCGTTCGCAAAGGCACGCACCGGGATCAACGACGCCACGCTGGGGCTGG
TGCTGCTCTGCCTCGGTGCCGGTTCGCTGCTGGCGATGCCGTTGTCCGGCGTGCTGGCCG
CGCGCCTCGGTTGCCGGCGGGTGATGGTGGCCAGCAGCCTGCTGATCTGCCTGACCGTGC
CCGGCCTGGCGCTGGCCGGTTCGGCCTGGACACTCGGGCTGGTCCTGTTCGTGTTCGGCG
CCGCCGTGGGGGCAATGGACTGCACGATGAACGTACAGGCCGTCATCGTCGAGCGCGAAG
CACGGCGCGTGATGATGTCCGGCTTCCATGCGTTCTTCAGCATCGGCGGCTTCCTCGGCG
CGGCCACCATGACCGTGCTGCTGTCTGCTCACCTGCCTCCCTTGGCGTCCGTGCTGATCG
GCGTTGGCGCCATGCTGCTGGTGATGCTGCTGTCGGCGTCGTACTGGCACAGCGAACGCA
TGCCGCACGACACACCGATGCTGGCCCTGCCACACGGCATCGTGCTGTTCATCGGCGTGC
TGGCGTTCGTCGCGTTCCTCGGCGAAGGTGCGATGCTCGACTGGAGCGCGGTGTTTCTCA
GCGACGTGCGCCGCGTCGATGCCGGCCTCGCCGGCATCGGCTATGTGACCTTCACCCTGA
CCATGACCGTCGCACGCCTGTTCGGTGATGCACTGGTGGCACGCGTGGGCCGCCAGCGCG
CGATCGTGTTCGGCGCGTTGCTTGCCGCCGCGGGCGTGCTGGTGCTGACCCTGGTCACGC
CGTGGCAGGCGTCGCTGATCGGCTATGTGCTGGTCGGCCTCGGCTGCGCCAACATCGCAC
CGGCGCTGTTCTCGCTGGCTGGCCACCAGACCCGCATGCCCGGCGCGCTGGCCATCACCG
CCGTTTCCACGCTGGGCTTTGCCGGCATCCTTGCTGGCCCGGCACTGATCGGTTTTGCCG
CCAACCACTTCGGCCTGATCGCTGCATTCATCGGCGTGGCCACGGCCTTGTTGCTGGTGG
CGATGTCCACGCGTTGGCTGCGGGTGTAGCCCAGGGCATCAGCGCCGCCTGCGCCGCAGC
TTCATCCGCAATCGCCGATAGCCGATCACCGTCGCCGTGGCACACAACGCGGTGCCGGCA
GCGCTCAGCAGCAGCAACACCGCCAACCGGGCACCTTCCTGGCGCAGCATCGCCGGCAGG
TCCCAGCTATGCAGGAAGTAGAACAGCCAGCGCCCCACCCGCTCACGATGCCCCATCGTC
AGCAACGGATCGCCGGTCGCCAGATCGAGATAGACGCGTGTCGCCTCGGCATCACCGAAA
TCCACCACTGCCACCGGGAAGCGACGTACCGCTGCACCATTCATGGCCTCGGGCGCACGC
GGGTAGAAGTACGCATCCGCTGCATGCTGCACCACGAAACCCTGCATGGGTGTAGCGGAC
AGCGCACGTGCCCTCTGCTGCAACCACGCGGTCGGCAGCCACCGTGCGACATGCAGGTGC
CCATTGCCGCCGGACACGATGCGCGTATCACCCTGCCCGTCCAGCAACACCGCGAACAGC
TCACCACCGATCCGTCGCCACTGGATCTCCACCGGCTGGAAGCGCGCAGCTTCGGCCATC
GCCAGAAGCTTCGCAGGATCACCCAGCGCACCATCCACCGCCACCGCGCCGCCACGGTAG
TGCTCAACATCGATCGCTTCACCCGTACTGCTGAAGACACCCAATGGGTTCATCGACATC
AGCCCGCTGAAGATCCAGGTGAACACGAAGGCGGACGCCATCAGGCCAAGCAGGTGGTGC
CAGCGCATCCACGACTCCACGTACGGCGTCTTCGCACCGGAACGATAGTGCCCACGGAAA
CGCCAGCGCCATACGCCCACCACGATGCCGCTGATCGCCGCCACCGTGCACAGTGCGGAC
AGCACGATCACCACCCACGTCCACACCGGGTCGACCGACTGCATGCGCAGGAAGTACAGC
CAGTGCAGCCAGGCGCCCACATAGTTCCAGCGCTGCTGCACATGCGGAGCGTCCAGCACC
ACTTCACCGGTACGCGAGGACACATACAGGTCGCCCGGCTGCGCGCCGCCCACCTCCACC
CGATACAGCGGCCGATGCGCGTCCAGTGCACGCGAATGCGTCCAACGATCCTCATTCACG
CGCATCGCACCCACGAAGGCCTGGCCGCCCGCGAACTGCGCAGCGGATGCTTCGGCGCGC
TGTGCCGACACCGGCAGCAGCGCCTGGCCGGTCACGGCAGACCAGGCGCCCACGTTGCTG
CCACTGCGCACCACATACGCCGGCTCGCCACGCAGCGTGGTCAATGCCACAGCCTCCGGC
TCGGCCTGCACGGCGGCAGGCAGTACCGACAGCCCCTGCAGGTCGCGGGCCTCACCCAGC
ACCGGCAACGCCGCCAGCCGCTCGCCGGGCGTCAGCTTCGGGTAACCAATGAACAGCATC
ACCATGCCGCTGACGAACCACAGCAGCATCAGCAGGCATCCGCCGATGCCCAGCCAGCGA
TGCACCAGGTAGGTCCAGCGCTTGGCGGTGGAACGCATCGTCATCGCCAGCGCCCTCAGA
AGCGATGGTCGACGGTGAATTCGACGCGCCGGTCCGCACCCAGCAACCACTGCGTACTGG
TGTAGTACGCGGTGGCGTAGTACCCCTTGTCGAACACGTTGAACAATCGCGCGGACAGCC
GCGTGTGCGGTGCCGCCTGCCAGGTCAGGGCGAGGTCGGTGGTGCTGTAACCGGGCAACT
CCAGCGTGTTGGCATTATCGGCGTAGCGCTTGCCGACATAGCGAACGCCACCCGCCGCGC
TCCAGTCCGGCGCGAACTGCCAGCTCAACCACATACTGGCCAGGCGCTCGGCCACGTTCG
GCGGCACGTTGCCGTCGCGCGACACCAACACCGCCGGCGAACCCGTGGTTTCCAGGAAGT
CCTCGAACTCGGCCTTCAGCACCGTCGCGTTGGCATCCAGCGTCCAGTGCGGCGCGACAT
TCCAGGTCAACGACGCTTCAATACCGCGCGAGGTCTGCGCGCCCACCTGCACCCGGCGAT
CCGGCACCAGCGGATCGCGGCTGAGCAGCCCGGTCTTGCGGATGCGATACGCCGCCAGCG
TCCACTCGCCACCGTCGAAGGCCTGCTTCAGGCCCACCTCGATCTGCCGGCCCTTGGCCA
GGTCAAAGGCGCCGTTGGCCGGGCTGATCATCAGCAGGCCACTGACCGGGTCCGCCGCCT
GCGAATACTGCGCATACAGGCTCAGCGTCGGCTGCAGCGCGAGTACCGTACCCGCACGCC
AGCCTGTGCTGCTGTAGGTCTTCGAGAACGCGTTCTGGCCGCTGATCAGATCGGTGCGAT
CAATGCGCGCGCGGTCGTGGCGCAGGCCACCCAGCACCGACCAGCGCTCGCTCAGCGCCA
GCCGGTCTTCCACGAACAGCGCGTACTGCTCGGCACGGTTGCGGTAGCGCGGCAGGTTCG
GCGCGTCGCTCGCGAACTGGCCCGGGACAGGATCGAACGGATCGACCGGGCCCGAGCTGC
CGGCATAGGTGTTGTTGGTGTGCTTGAAGTGCGCGCGGTTGGCGTCCAGGCCCACCGCGA
AGTTGTTCTGCAGGCCACCCGCCGTTCCCTGCACACGCAGCGTCGAGGTCAGTCCGGTCT
GGTCCTGGTTGTGGGTGATCTCGGTATTGCCCGAGCGATCGATCAAGCCGGTAGCGCGGT
TGTAGACATAGGCCTCGGCATTGCGCCAATCACGCTGGCTGTCGATCTGGTAGACGCGGG
TTCGCCATTCCACGTTCGCGTTCGGTGTCCACAGCGCGTCGAGCTGGGTCCAGCGGTCGC
GGAAGCGGATCTCGCTGTCGTCCACGTTGTAGTTGCGGTGGCGCAGCGCCTCCAGCTGGC
GGCCCTCGACCAGCGGCGTGCCGAAGTAGCGCATGGGTTTCTGGTAGCCCTGCGCATGGG
TGAGCATCAGCTGCAGGTCCGCACGTGGCTGCCACAGCAACGCACCGGAGAATGTCGCGT
CGCTGTTGCGTCCACGATCAACCCAGCCACCGCTGTAGTTGCCGCTCACATCCAGCCGGT
AGGCCAGCTCGGGCGTCAGCGCGCCACCACTGCCGAAGCCCAGCCGCGCGGTGTCCTCGC
TGCCCACGGTCACGCTGATCTCGTTCTCGATCGCCCCACGCGTGGGCTTCTTCGGCACGA
TGTTGATGACACCGCCGATCGCACCGTCGCCATGGATGACCGAGGCCGGGCCGCGCAGCA
CTTCGATGCGCTCGATCGACCAGGTATCGAACGGGAACGTGATGCCCACGCCGCCGTACT
GGCGCAGCCCATCGTACAGCCGCATCACCGAGGCACCGTCGGTGAAGCCGCGGCTGGACA
GCGCACTCAGGCCATTGCCCGGATGCGGCATGGCACTGATCGCACCCGCTCGGCTGATCG
CATCGTTGAGGTTGCTGTCGCCGCGCTGCTCCAGCTGCTCGCGCGAAATTACCGTCAGGC
TGGCCGGTGTCTGCAACACGCTCAGGCCCAACGCAGAGCCCGCGCTGGCGGTGGACGACA
GTTCACCGCTGCGGGTATCGACCACCCGCACGGTATCCAGCGTGGTCGGTGGGGCCGCGT
CAGCGGCAAGTACGGGGGCGGTGTGCAGGAGCAACGCGCACAGGACAGGCAGCGTCGCCC
GGCGCAGGCGCGCGGAGTTGGGGTTCGTTTTCATTTTTTCACGGCATGCAAGGCCACCCC
GCAATGGCAGGGCAGCAATCAGAAAGGGACAGACACGCGCGTGCGGGCACCGGCCGTGGC
CGGCAACCTCATGGAAGAACGTTCAATGCAGCGCGCGTGCGGCTCAGGCGGCCATCAGTG
CCGGCGGCCCACGCGCGCCCAATGTGCCGCTGATCCGTTGCGGCAACGCCCGCACCGCGC
CGCGCAGTGCGCGGCACACCGGTGCCATCGGCGCCAACAGCAGCACGGCCGCCACCAGCA
GGGTGATCAGCCGTGCAGCGATCAGGCAGTAATCGCAGTCCACACCCATCTCATGATCGG
CATGTGGATCGGCGGGCGGCTTCTTCGTGGCCCCGCCGTGCGGCATGGCCATTGCGTGAT
GGTCGTGGTGCCCTTCCATCGCGTGCAGCGCGTGCTCTGCGTGCATTGCGTGGTCCATGG
CCGCCACCGGCGCAGCGGCAGCCACGTGACCATGCGCCAGCCAGCGGCTCACCAGCGGGG
CGAGCAGCACCAGCAGCATGGCAAGCCATGCCAGGGCCTGGAACCGGCGGTGGAGGGCAG
AACGGCACACGCCGCCATTCTACGGGGCGATGGCCAACCTTGGATCCCGTTCAGGGTTTG
GCCCCTGCGACACGGTGACGCAGGGGCTCGCCTCCAGCGGCGACATGTGAGTGCACCGCA
CCGCGGTCCCTACGCTTGCAGGCCCCGCCTCGCCAACGTTAGGGTTCAGATGGCCACGGC
AAGGAGCCAGAGGGATCCGCATGACCACTCGCATCACACACCGGCTGCGCATCAGCCTGC
TCGGCCTGACCGCGTTGCTTGCCGCCTGTGCCGACAAGGGGCCGCCCCCACCGCCAGAGC
CGCTGGAACTCTCACAGCCCATCGCCGTGGACACGCCGGGCCAGCAGGTGCAGTTCGAGT
TCGAAACCACGGCGCGCAATTTTGCCAGCTACCGCACTTATGCGGTGGAACTGGAACTGC
AGCGGCGAAGTCCAGCTACAACGGGCACGCCCGATATAGCAAGTATCAACATCCCATTCG
AAGTATCCCTGCAGCGTCGGGAAGGTACTACCTGGCAGGAGATTGCAACACAGGACAGCT
ATCAGGCACGCGCGCGCAACGGTGTTGAGCCGCTCCCCTCGTGGCACCACTCTGAGAGCT
GGCGCTATGCCTCGCTCGCATCAGGCAGCGACGGCAGCTACCTCCTGAACGTGACAGCGC
TGCCGCTGGAGCTCGACAGCAGATACCGGCTGCAGATTCAAACGGTCCATGCCATATCAG
GACTGCAAGACTATTCGGCAAGGCTAGTCGTGCACGCCTCGCGTCCTGCAGGGAAGTGAC
ACCATTCATTCGAAGGAACGAAGGAGTTTCCATGAACAAGCCCCGCTACAGCCTGGACAT
TGTCATTGCCGCACCCGGCACCCCACTGCTCGATCCCGATTCGGGAAAGCAGCAGCTGAC
GCCCGATGGCACTCCTGATACTTCCGGGCCTGGCCACATGTTCTACGTTCTGCACGCTCC
AGGTAAAGCGGCGCAGAGTTTCGGCTTCGCACCCGTCGAGCATGGCAGCATGAATGGTCC
CGGGCGCATCGTCAGAGACGACGTGAAAGTCTATAAGGACCCCGCCCATGTCCGTACCAT
CGAAATCACCGAAGCCCAGTACAACAAGCTCAAGGCGTTCGGCGACGATCCAGTGGCGCA
CGGCTTCAGCAAGCACTACGCCGACGTGCGTCACAACTGCGTGGACTTCACCTGGGACGC
ATTGAATCATGCCGGCATCCAGCGCAAGCACAGCCTGGACGTGAACAGCATCGGCGGCCC
CGTCGGCCAATTGCTGCCAGACGTCCGCATTCCGCTGGGCGTCCAGTCACAGGGCAAGGA
CGGTTATCGCCCCCTGCGCAACATCCATGGCGTGGACAGCATTGAACCGCCCTTCCCCAA
CAGCGAACTCAACCGCACCACCACCCATCCCCTGCCCGAGCGCAGCTTGAAGCAGCGTCT
GCTCAGCGAAACCGATGGCATTGATGGCCCCTTGGGCGAGCGTCTGGCTGCGGACGCGCG
CGCACCGGGGCACAGCCTTCATGCCTTGGACCAGAAAGTGCGTACCGCACTCGCCCAGGC
CAGCGAACAGCAGGGACTGCCCCCCGGACAGGAGCACGAACGACTGGCCGGCCATCTGAC
CCACGCGGCGGTGCAGGCCGGCTTCAGCGAAAAGGACACGCTGCAGGTGGCATTCAGTTC
AAACAGCACCGCCGAGGCACCCGGCTACGTATTCCTGCATCGCAGCGGCGACACCGCCTC
GCCGGACCCTGCCGCCAATCGCCAGCGCCTGTCCCTGCTCGATACGCAGCAGGGCGACGC
GGACACGCTGTATCAGCAGGTCAACGTGCAGCAGCAATCCCGCGACGCAAGCCGGCTGGC
GCAGGACGAGCAACAGGCACAACAGCAGGCGTCGCCGCGCATGGCCTGACCAAACCGCGT
CAGGCGCAGGCACCGTTCCCGCATCAACTCACGTACTGCGCCTGCCCATTGCCAAACGAC
CAGTTCTCCTTCTTCACCTCCACCAGATTGATGAACACGTCTTCGCGGCGGATGCCCACC
GCCGCATGCAGGCCGTCGGCGATGCCCAGGTACAACGCCTTCTTCTGCTCCAGCGTGCGC
CCTTCGTTCCAGGTGATCTGGATGCAGATGAAGTCGTCGGTGCGATCCACGCCCAGGTAG
CCGGGGTCGTGGATCAGCGTGCCGGGCGCGTGTTCCTGGAAGATCTGGAAGCGATCATTT
TCCGGCACCCCCACCGCGCGCATGGCCTGGTAGATGGTTTCGCCGACGCGTTGCAGGTAG
TCGGCGGATTTACCTTTGCGAAGATCGATGCGGGCGAGCGGCATGGTGGCACTCCAGAGT
GGATGGGCACGGCAACGGGCTGAGACTACGCCTGCCCGGGGCGGCGGGACAGCGCAGGGA
TGGAACCCTCTGGCTCCATGCGTGGCATGGTCCCGCCTCCGCCGCGCAGGGTGACGCGAT
TGCCGTGGCGGCGCCGCTCTGGAGTCGTCTCGTGCACGGTCGGCAGGGGCGGCGATGTGC
GCCATCAGTGATGGGCCGCACTACTCGCAGGTGTCCGACGGCACACATCGGAAAACGTCT
GGCCTGCCTAGGGCCAGTTGAGAACTTTCCTTACAGACTGATGTGATGGCCCGGCTTGAA
GATCGCCGCGCCGAGGCAAGACGCCTTGGCCGGGATTGGCGTCTCGAATAAACGAACAGG
CTTCAAGGACTGCGAGAGAAATCGCAGTTGAGAGAATGCACCGACTGCCCTCAATGGCGG
GCGGTGCGTGGGGATCGCAAGATCCGCCAGGCGTTCTTCTCCCTTGAAGCTTGTTTGCCT
TGGCACGCCAACCCGCACCGTCCGCCACCTTCACTCCAGAAGGTGGCCCTACGCCAGTGA
GGGTTTCGCCATGACCAACCGAACCGCCATCCATCCCCGCCTGCACGCGCTTATCGGCGA
CGTCGCAGCCGACGTGCCCGAAGACCTTGCGCGTGAGATCGAATGCGCTCTAGCGGAGCG
ACTGCTGCCGCCTTCGCGCCCAACGTTCCTTTCCTGCCTCGATGCCATCCGCGCCGGTGA
TGACCAAGCCGGGCGCGCATGTACCCCGCAGACACTCAGCGCCACAGGCTTCGGCTCGCT
CGACCGCTCGCTGGCCGCTTTGAATGCCGTACTGGATCTACTGCATGCCGCCGAACGTGC
GCGCCTGGATAGCGATCCGCAGGATCAACTCGGTGACTTCCATCGGGACGGATTGATCGT
TGCCGCACGCCAGATCGCGCGCGCTGCACAGGATGGGCTAGGCCATGCCATGGGATTCGC
GGCAGGAAGACCTGGCTGATGCACGTGCAGCAAAGATGGCCCATTGCTGGAGGCCCTTTT
TGTTCTGCAACATGGTAGGTGGCACAGGGATGGACGCGGCTCTTCTACCCAGCGAAGGCG
GCCATTGCGGTATATGATCCACTCGGATCGGTGCACGAACGCCACGGTCATACTGCCTAG
TCAAGTCATCTTGGACAGCGCTTTCGGGGAAAGAAAGGATGCATACATTCAAAAGGAACG
CGGGCGATGAATCCGCCTGCGCATCAAGGGTTGGAGTTCGTCTCCGAACACTGGTTGCAG
CAAGTACTTGGCTACACATTGCGCTGCCAATTGGGCTTGGCCTGCCTCCATCCGCGAACG
CTGCAGGTCCGGAGACGGTTACCTACATTCATACCGACGCCCTTGGCTCCCTTGTTGCTG
AGAGCGACGCCAACGGCAACGTGATAAAGCGTTATGACTACGAGCCCTATGGGACCCTGG
TAGGAGGACAGGTCACCGACGGACCCGGATACACAGGGCATGTGAGCGACTCGACTACGG
GCTTGAGCTACATGCAACAGCGATACATGGATCCGGAGCTGGGAGTCTTCCTCTCAGTGG
ACCCGGTCTCAGCGTATGACCAGCCTGTAGGCCAGTTCAATCGCTATCGGTATGCCAACG
GGAATCCGTACAAATTCACTGATCCAGATGGGCGAAATCCAGCCCTGCCATTCATCTATG
GCGCGATAGCGGGGGGCCTGTCCAATATTGCCATCCAGAAGCTGATGAATCCGGATAAAC
CAATCGATCAGACGCAGGCATTGATAGCAGCAGGGGTGGGTTCGGTCTCAGGCGGCGTGG
GCGGTATCGCTGTCGCAGCCGTGGAGTCTGGAGTGATTTCTGTCGGCCGAGCCGTTGCCA
TTCAAGCAGCGGCGAATTTCGTCACTGGCGGCGCCGGTGCCGCCGCAGAGAGCGCCCTCA
AGGGAGAGCCGATTTCCGCTGGTGGAGTGCTCACGGCAGCGACCGGAGGCGCTGTTGGTG
GTCTGGCAGGTTCCGGTGTTGCAGCTGCAGCAGGCGACTTCGCGGGACCAGCCGCCAAAG
GCGCTCTGAATAGGCTGAGCAGCTCCGCATCTCCCGGCGCCCCGAACATCGCCTCCACCA
CCGCATCAACAGGAGTCGCAATTCCTCGTCAGTCGATCACACAAGCGGGAGCATCACAGC
TAGGGCAGAGCACCGCCGGAGCCGCCGTAGATGCGGCACAAAAGACGATGGAGAAGAAGA
AGTGAATCCAGTACTACGTGGCTTTCTCGCATACCAAGCCGGGGGCATTCTCGTTCTTGG
CGCCCTCTACTTCATTGCGATTCAATCAGGAAATCCGCATCCCTTTCGCGCATCATTCAG
ATTGTGGGCGGCGTATGCAGTTTTCTTTGCTGCCATATCTGCATTTGAGCTAGTAAAGCG
ACGACGGTATCGCAATCGGCGATGATCGGCCTCTGAAGTCGGGCTGCGCTCAACAATCGA
ATGAGAATCGAAAAGCGCTGAACCTAAAATCGGTCATCCAGACGTCCTCGAACTTCGACC
ATCGACTTGCAAGGACACGGATAGTGGAGTTCACGAAGGGTTTCGAGTACGAAAGCGTAC
AGGTGATAGTGGAGCGGGTAATCGAACGCAGAGACCTGCTTGACTATGTACGCACAAGCC
TTTTCGCTAGGGAAAAAGTCAAAGCGGGCCAGGGTAAGCTAGTAGAGTCCCATATCCATC
TGACGGCGAGTCACCGGTTACTTGGAGCCGACACGACCTCCATGCACTTACTCTGCGCAT
ACGAAAAAGCCGGCTGAAAGCCGGCTTCTTCGTAACACCTGAAAAGTCAGGTCTACTATT
TGGTGGGCGGTACAGGGATCGAACCTGTGACCCTTGCCGTGTGAAGGCAATGCTCTACCG
CTGAGCTAACCGCCCGGTGTGTTGCTGAGCCGCTCATTATAGGGGCTTTTCAGAGGCCGT
CAACAGTTTTTCACAGTCGTGTTCACGGCGTTTCGGGGCACGCAGCCGGGCATGGCCCGG
CGCTACCGGAATCACATCGTATGGGTCGGCTTGTCCGAGCCGGTCAGCCCGGCCAGCAGG
GTCTCGATCTTGTGCCGCACGCCCTCGCCTTCGGCACCGTCGGCCAGCTGCACGCCGATG
CCGGCGGTGCGGTTGCCCTGTGCGCCGGCCGGGGTCACCCAGATGACCTTGCCGGCCACC
GGCAGGCGCTCGCTGGAATCGGGCAGCGTCAGCAGCAGGAACACCTCGTCGCCCAGGAAG
TAGCGCTTGGGCGTGGGCACGAAGATGCCGCCATTCTTCACGAACGGCATGTACGCGCTG
TACAGCGCGGCTTTGTCCTTCACAGCCAGGGACAGGATGCCCTGGCGGGCGTTGCTGGCA
CTCATCGATTTCCCCTTGCGGCAGGCCGCTCGTTCACCTTGTTCCAGGCCAGCAGCAACT
CGACCACCGCAAGGTCTGCACGCACCGTGGTGCGCAGCAGGTCGCGGGTGCGGTTGGCCG
CATCGAACCAGGCTGCAAGCTTGTGCAATCGCTCCGGCGTGGTCAAGGCGTCGGTACTGG
CCTGGGCCAGCGCCAGATCGGCAGCGAAGCGCAGGCGCAGCGCCGCGTTGTCATCACCAC
ACCACTTCTGCGCCAGCTCCACCGCGCCGGTCTTGCCGGCGGCCAGCTGTTCCAGATCTC
GACCGACTTCGCGGCGCAGGCTCAGGCCGTCTTCGCGCAGCCAGTTGTCGGCCTGGCCGG
GATGGCCGCGGGCGGCGTCCAGCGCTTCGCGCGCCAACGCCTCGTTATGGCCCTGCTGCT
GCAGCCAGGCCAGTGCTTCGTGCTGCGGCGGCAGCTTGAACTCCAGTCGCTGGCAACGGC
TGCGGATGGTCTGCGGCAGGCGTGCCGGGTCGCTGCTGATCAGCCACAGGTAGCGACCGG
GCTGCGGCTCTTCCAGGGTCTTCAGCAGCGCATTGGCCGCCGAGCGGTTGATCGCATCGG
CCGGGTCGACGATCACCACCTGCGCCACGCCGTACTGCGGGGTCAGCGCCAGCTTGTCGG
TGATCTCGCGCACCTGCTCGATGACGATCTCGGTACGCAGCTTGTCGCCGCTCTTGTTCG
GAATGAAGCTGACCAGCTGCAGGTCCGGATGGGTGCCGGCGGCGATCAGCTGGCGCGTGC
GCGTGGCATGCGTTGCATCACCCCGCGCCAGCACGTGGTCGGCCAGCGCCAGCGCCACCT
CGCGCTTGCCCAGCCCGGCCGGGCCGCAGATCAGCAGGCCATGACCGAGGCGACCGGCGT
CGAGCGCAGCCACGGTCTGGTCGAACGCGCGCTGCTGCCACGGCGAAAACGTGCTCATGC
GCCCTCCCCTTCCTGCAGCCAACGCTCGACATGTGCGACCACATCGGCGGCCACGCGTTC
CTGCACCTGGCCGGCGTCGATCAGCGCGAAGCGCTGCGGGTCCTGCTGTGCGCGGCTGCG
GAACACGGCGCGCACGCGCTGGAAGAAGTCGTCCTGCTCGCTCTCGATGCGGTCCGGCCA
CAGGTCGCGACCGTTGGCGCGCGCGCGGCCGACGGCCACGTCCACGTCCAGCAGTAGGGT
CAGCCCTGGCAGCAGGCCGACTGCGCGGCGCTCCAGGTCGGCAATCCACTGCGGGTCAAG
CCCGCGGCCACCGCCCTGGTAGGCGTAGCTGGAATCGGTGAAGCGGTCGCTCAGCACGTA
GGCGCCGCGCTGCAGCGCCGGCCGGATCACCTGGCGCACATGCTGCGCGCGCGCGGCGAA
TACCAGCAGCAGCTCGGCTTCGGCGCTGAGCGGTTCGGCGGCGATCTCGGCATCGGGCTT
CAGCACCAGGCCGCGGATGCGCTCGGCCAGCGGCGTACCGCCCGGCTCGCGGGTCAGTAC
CACCTCGTGGCCGTGGCGTCGCAGGCAGTCACGGATGGCATTGATGGCGGTGGTCTTGCC
TGCGCCCTCGCCGCCTTCCAGGCTGACGAAACGCGGGTGGCGAAGCAGCGCGGGACTCAT
TGCGCCGGGGTCTCCTGGGTACGTTGCTGGCGCAGCTGCTGCAGGTAGCGGGCTACGGCG
GCGTTGTGCTGGTCCAGGCTGGGCGAGAACACGTGCGCGCCGCTGCCGTCGCCCGCGGCG
ACGAAGTACAGCGCATCACCGGCGGCCGGCTGCGCCGCGGCCATCAGCGCGTCGCGACTG
GGCATGGCGATCGGGGTCGGGGTCAGGCCGGCACGGGTATAGGTGTTGTACGGCGTATCG
GTGGTCAGGTCGCGGCGGCGGATGTTGCCGTCATACGCGGCACCGATGCCGTAGATCACG
GTCGGGTCGGTCTGCAGGCGCATGCCGATCTTCAGGCGGCGCATGAACACGCCGGCGATC
TGCGGGCGCTCGCTGGCCAGCGCGGTTTCCTTCTCGATGATCGACGCCAGCGTCAGCAGT
TCGTAGGGCGTGTTGATCGGCAGGTCCGGCGCGCGGCTTTCCCAGGCTTCGTCCAGCGCC
TTTTCCATTGCGGCGTGGGCGCGCTTGAGCACGTCCAGATCACTGTCTCCGCGCTGGTAA
ACGTAGGTCTCCGGCAGGAAGCGGCCTTCCGGGTGCTGGCCACCGAAGCCAAGGCGCTGC
ATCAACGCGGCGTCATCCAGGTTGTCGGTGGTGTGCAGCAGCGGCTCGGCGCGCTTGAGT
GCGGCACGCAGCTGGCGGATGTTCCAGCCCTCGACAATGGTGACGCGGTGCTGCAGCACC
TTGCCGGCGCGCATGCGCAGCAGCAGCTCGCGCGGGGTCAGCTCGCCACTGAGCGCGTAC
TCGCCCACCTTCAGTTTGCCGGCCGCATCGAGCTGGCGCGCCAACAGCTGCCACTGGGTG
TCCTGGCCCTCGTCCACGCCGGCATCGCGCAGCTTGCGCAGCACGCTGTTCATGCCATCG
CCGCTGGCGATGACCACGCTCTCGGCGGTCGGGGTGATCGGGGCATCGGCGAACCGGGTC
TGCTGGTAGAAAAACCACGCGCCCGCGCCGGCCACGACGGCGGCCAGCACCACCACCAGC
GTTACCACGAACAGACACCCGCGCTTGGCTCCCGCCATGGATTACCTCTGAACTCGATTC
CGTCGTGCAGGATACCGTGCCGATGGATTGGGGTCATGACCGGGGTGGCGCCTGCGTGCC
GGCCAACGGTCGATCAGTAGATCCACGCCATGCGTGGATGAACGCCCGGCGGCATGACTG
CGGGGGTCAGAGCCCTCGCGCGGTGCGCAAGGGATCCGACCCCGACCGGATCAGCCCTGC
TGGCCGAGCGCGCGCAGCAGGCCGCGGGCCTTGGCGCGGGTCTCGTCCAGTTCCTTGTCC
GGGTCCGAATCGACCACGATGCCGGCGCCGGTGCGGAAGCTGACTTGGCGGCCATCCACT
TCGGCGGTGCGGATCAGGATGTTCAGGTCCAGGTCGCCATCGCGGTTCAGCCAGCCGAAC
GCGCCGGTGTAGGCACCACGCGGCACCTGCTCCAGCTCGCTGATGATCTGCATGCAGCGC
ACCTTGGGGCAGCCGGTGATGGTGCCGCCCGGGAACGTGGCGGCGATCACCTCGCCGGGG
GTGACCTCCGGGCGCAGGTGGCCGCTGACGTTGCTGACGATGTGGTGCACGTGCGCGTAG
CTCTCCACGGTCATCAGCTCGTCGACCACCACGGTACCGGGCATGCAGATGCGGCCCAGG
TCGTTGCGCTCCAGGTCGATCAGCATCACGTGCTCGGCGCGCTCCTTGGGGTGGCCGACC
AGCTCCTGGATGCGTGCGGCATCATCGTCCCCCTCGAAGCGCGGACGCGTACCGGCAATC
GGACGGGTCTGCGCGTGGCCGGCATGCACCGACACCAGCCGCTCCGGCGAGGAACTGACC
ACATGGCGGCCGTGGGCGCTGAACAGGCCGGCGAACGGTGCCGGATTGGCACGGCGCAGC
TGCGCGTACAGCGCCTGCGGGCTGACCGGCGCAGCGAACTGCGCGCTCCAGCGCCGCGAC
AGGTTCACCTGGAACACGTCGCCGGCACGCAGGTACTCGATCACCCGACGCACGCCGTCG
GTGAAGCGCTGCGGCGCATCCTCGCCCACCGCCTGCGGCGGCTGCCAGCCCTGCCCGGCC
TCGGGCAGCGCGGCCGAGGCCAGTGCCACCAGCGCATCCAGCAACGCCTGCTCGCCGGCC
TCGGCGATGACGAAGCTGGCGCCGTTGTGATGGTCATGCAGCACCGCGGCCGGGCAGCGC
AGCGCCAGCGCGGTCGGGCGGCCGTCCTCGCGCGCACGCGCCGGCAGCACCGGTTCGATC
TGGCTGGCCACTTCGTAATCGAGCATCAACGCCCAGCCGCCGCGGAACGGCAGGCTGTGG
CTGCCGTCATGCGGCAGGCGTTCGCGCTGCCAGGCACGGTCCAGCACCTGCAGGAAGCTG
CCGGCGTGCACCGCGTCGTGCTGGTCGCGCACCTGGCCATCCGCATCCAGTCGCAGGCCA
TCGCCCTGCGCGGCCAGCAGCAGGCTCCAGCGGCCCTGCGCGGTGCCCGAGGCAGTGGAT
TCCATCAGCAGCGGAAAGCGCGCCGGGTCATGCTGCTGCAGGGCCAGCAGATCGATCGGG
TGCGGCAGCGGGTGGATCAGCGGTGCGTGGGTCATGGCAGCCAGTTCTGGGGTTCAGATG
CACGGAAGCCGCCTTGCGGCGGCTCCGTAGAACGCGGCGTCGAGCATGGCCCGACGCTAC
AACTCGGTCAGACGCGCTTGAAGACCAGCGTGCCGTTGGTGCCGCCGAAGCCGAAGCCAT
TGGACATCACCACGTCGACCTTGGCCTGGCGTGCTTCGTTGGGCACGTAGTCCAGGTCGC
AGCCTTCGCCCGGCTGCTGCAGGTTGATGGTCGGCGGGATGACGTTGTCCTGCAGTGCCA
TCACCGAGAAGATCGCTTCCACGCCGCCGGCAGCACCCAGCAGGTGGCCGGTCATCGACT
TGGTGGAGCTGACCATCATCTTGTAGGCGTGGTCGCCGAAGGCGGTCTTCATCGCCATGG
TCTCGCCCAGGTCGCCCAGCGGCGTGGAGGTACCGTGCGCGTTGAGGTAGCCCACCTGTT
CCGGGCTCACGCCCGCGTCCTTCATGGCCATGGCCATGCAGCGCGCGGCGCCTTCGCCGT
TCTCGCTCGGTGCGGTCATGTGGTACGCGTCGGAGCTGGCGCCGAAGCCGGCCAGTTCAC
AGTAGATCTTCGCGCCACGCGCCTTGGCGTGCTCGTACTCTTCCAGGATCAGGATGCCGG
CGCCGTCGCCCAGCACGAAGCCGTCACGGTCCTTGTCCCACGGGCGCGAGGCCTGTTCCG
GGGCATCGTTGCGGGTGCTCATGGCCTTCATCGCGCAGAAGCCGCCCAGCGCGGTCGGCG
ACGAGCCACGCTCGGCACCGCCAACCACCATCACGTCGGCGTCGCCGTACTGGATCATGC
GCATCGCGGTACCGATCGAATGGTTCGAGGTCGCGCAGGCCGACACCGCCGAGAACGACG
GGCCCTTCAGGCCGGTGATGATGCTCAGCTGGCCCGGCAGCATGTTGATGATGGTCTTGG
GCACGTAGAAGGGCGAGATCTTCTTGCCCTCGTGGAACTCGATGGTCTGCTCTTCGATGC
CGAGCAGGCCGCCGATGCCGGCGCCGACGATGGCGCCGATGCGCTCGGCATTGGCGTCGG
TGATCTCCAGGCCCGAGTCGTGCAGGGCCATGAACGAGGCACCGAGGCCGTAATGGATGA
ACGGGTCCATCTTCTTGGCATCCTTGCCGCTGACCCGGAACTTGCCGAACAGTTCATTGT
CGGCGGTGATGTCGAATCCCTTGACCTCACCGGCAATCTTGGTGGTGAACCGATCCAGAT
AGGCATCAGAAACGTTGGTCAGCGGACCGATGCCCGAACGACCGTGGGTGATGCCTTCCC
AGCTGCTGGCCAGATCATTGCCCAACGGCGAGACGATACCCAGGCCGGTTACGACGACGC
GACGCTTCATTGCTGATTCTCCTGGCCCGGCTGATTTCAACGGGCAACGCGGTTTGCTTC
GGTGTGATGCTCAAACACACGGGGCCGCAACTGCGGCCCCATGGGGTGCGGTGCGCGGCG
AGCGTGGGCCCGCGCGCGCACTGCCGTCTGACATCAGGCCTTGACGTGGGCCTTGATGTA
GTCGATGGCGGCCTGCACGGTGCTGATCTTCTCGGCTTCTTCGTCCGGGATCTCGCACTC
GAATTCTTCTTCCAGGGCCATCACCAGCTCGACGGTGTCCAGCGAGTCAGCGCCCAGGTC
ATCGACGAACGATGCGCTGTTGGTGACTTCTTCTTCCTTGACGCCAAGCTGTTCGACGAC
GATTTTCTTGACGCGTTCTTCGATGGTGCTCATGGGATCTCGCTCCAGATGGAGTTGTGG
TTCAAAAGTGGTCGCCATCAAAGGCGATGGCCGTGGGATAGTGTAGTGGAAACCGGCGCG
GCCTTGCATTGCAGCAAAAACCTCCGCAGATCAACCACTTGCGGCGCAATCCCTGCGCCC
CTTGCTTACGGCATGTACATGCCGCCGTTCACATGGAGGGTTTCGCCGGTGATGTAACCG
GCAGCCGGGCTGGCCAGGAAGGCCACCGCATGGGCGATGTCTTCCGGCGACCCCAGGCGT
TCGAGGGCGATGTCGTTGATCAGCGCGGTGCGCGCTTCTTCCGGCAACGCCTTGGTCATG
TCGGTGTCGATGAAGCCAGGTGCGACAACATTGACGGTGACGCCGCGCGAACCGATTTCC
TTGGCCAGCGACTTGCTGAAGCCGATGATGCCCGCCTTGGCCGCGGCGTAGTTGGCCTGG
CCGGCATTGCCGGTCACGCCCACCACCGATGCGATGTTGATGATGCGGCCCTTGCGCGCC
TTCATCATGCCGCGCATCACCGCCTTGCTGGTGCGGAACACGCTGGTCAGGTTGGTGTCG
ATGATCGACGCCCAGTCCTCGTCCTTCATGCGCATGAGCAGGTTGTCGCGGGTGATGCCG
GCATTGTTGACCAGGATCGAGATCGGGCCGAATTCCTTGGCGATGCCATCGAGCACGCTG
TCCAGCGCGGCGGCATCGGTGACGTTCAGCGCGCGGCCGTGACCACCGTGGGCGGCCAGG
CGTTCGCCGATCGCGGCAGCGCCGGATTCAGTGGTGGCGGTACCGATGACGGTGGCGCCC
TGGGCGGCCAGCAGATCGGCGATGGCGGCACCGATGCCACGGCTGGCGCCGGTGACCAGT
GCGATTTCACCCTGCAGGGGCTTGCTCATGATGTTTTCCTCAGGCTGGGGCGACCGCCGC
ACCCGTGCCGCTTGCCGCGGCCACCGGTACGGTCGGCAGGAACAGGGGGGATCAGGCCGA
CCATGCCTCGCGGGCGGCTTCGAAGTCGCCCGGCGTGGCCAGCGAACGGCCGTCGATGGC
CTTGTCGATGCGCTTGACCAGGCCGGTCAGCACCTTGCCCGGGCCGCACTCGGCGATCCG
GGTGACGCCACGGGCAGCCAGCGCCTGCACGCACCCGGTCCACTGTACCGGCTGGTACAG
CTGCTGGACCAGCGCGGTGCGGATCGCGTCGATGCCGCTGTGCACCTGGGCGTCGACGTT
CTGCACCACTGGCAGCTGCGGCGCGTGCCAGGACAGGCCGGCCATCACTTCGGCCAGGCG
GTTGGCGGCTTCGCGCATGAGCGGGGTGTGCGAGGGCACGCTGACGGCCAGCTTGACCGC
CTTGCGCACGCCCTTCTCGGCCAGCAGCGCCAGCGCACGGTCGACCGCGTCGGCGTCGCC
ACCGATCACGATCTGGCCCGGCGAATTGAAGTTGGCCGGCACCACCACCTGGCTGCCTGC
CGCTTCGGCGCAGACGTCCAGCACCAGCTGGTCTTCGGCGCCGAGCACGGCGGCCATGGC
GCCGACACCGGCCGGTGCGGCTTCCTGCATCAGCTGGCCGCGCAGGCGCACCAGGTGCGC
ACCGTCATGCAGGCTCAGTGCGCCTGCGGCAACCAGGGCGGTGTACTCGCCCAGGCTGTG
GCCGGCCAATACCGACGGGCGCGGACCGCCCACGGCGTTCCAGGCGCGCCACACGCCGAT
GCTCGCGGCCAGCAGGGCCGGCTGGGTGTATTCGGTACGGTTGAGCATTTCCTCCGGGCC
GCCCTGGGACAGCGCCCACAGGTCGACGCCGGCACCATCGGATGCCTCGGTGAAGGCTTC
ACGCACCTGTGGGTGCAGTTCGGCCAGCTCGGCCACCATGCCCACAGACTGCGAGCCCTG
GCCGGGGAAGACAAAAGCGAGGGTGGATACGGTCACGCGGTCATCCGCTTGTTGCAATCG
AAGCGGGCCATGATAAGGGCGAATCCGCTGTGTCGTCTGTACGTGCGCGTATGCAGGCGT
ATGGAGCGCGGCCGGGCAAGCGCAACGGGGTCAGATCCCTTTTCCTGCGGAAAAGGGATC
TGACCCCTATCAGCCTCAGCAGAACAGCTGCAGGACGTCCAGGTCGCCGTCGGCGAGGAA
ATCCACGCACAGGCCCACCAGCATCAACACGCCGGCGGTGCTGGCGCCGTGGGCGATGAA
GATGGAATGGGCCAGCGCGCGCGCCGAACGGCCCAGCTTCATGCAGACCCGGGCCAGGCT
GCGCAGGCGGCCGCTGACCGCATGCACGTGCTCGCGCACCGGCGCCTGAACGTCACCCAT
CGCCTCGGCCATCATCGCCTGCAGGTGCCCGGGGCGGTCGGCGTAGTACTTGGCCACGCC
GTAACCGAACATCAGCCAGTCGCGGGCCTGCGCTTCGGACAGATCCATCACTTCCAGCGG
ATCTTCCTCGAAATCGATGAAGCCGACCTTCTCGCCATCCCATGTGAGGTTGCGCGGCAA
CGGCTGGCCGAAATAGGCGCCGCGGGCATGAGCTTCAGCAATGGCCAGCATCGCCGCCAT
CACCAGCCGATCGCGACCGGCTTCGTCGGCTTCGCGCAGGCAGGTATTGAACGAGCTGCC
GTTGTCGCCGATCACCAGCGCGGCATGGCCGGTGCCCAGTACGTCCGGCACGTTCACACC
CTGCGCCTGCAGTTCCGCGAGGCGGCGGGCCTCGGTTTCGCGTGCGGCGTCGCCACCGCG
GTGCGGCGGCGGGCGCAGCGCATCCAGATGGAAACGGCGCGCAACAAAATTGAGCAGGCC
CAGGGCCATTGCCCGGCTTCCCTTGCCGTACTGCTTCAGCCAGGCACGTTGCCCTTCGAT
GACGATGGGCTCAACCATGACAGGTCCTCCTTAAACGCGTTACGGCCCCGAAGGGGCCGT
AACGACAAGACTTCACATTGTCGTAACTTGCACTATCAATAGCGCAGCAGGGCCGAACCC
CAGGTGAAGCCGCCGCCGAAGGCCTCCAGCAGCAGCAACTGGCCACGCTCGACCTTGCCC
GAACGCACCGCGGCATCCAGCGCCAGCGGCACCGAGCCGGAGGAGGTGTTGCCGTGCTTG
TCGACGGTCACCACGACCTGGTCCATCGACATCTCCAGCCGCTTGGCGGTGGCTTCGATG
ATGCGCAGGTTGGCCTGGTGCGGGATCAGCCAGTCCAGGTCGGACTTGTCCAGGCCGTTG
GCGGCCAGGGTCTCGTCCACGACCGAGTCCAGCGCCTTGACGGCGTACTTGAACACGTCG
TTGCCCTTCATGTTGATGGTGCCGCCACCGTTGGCGCCGTCCTTGAAGCCGGTCGAAACG
CCGACCGGGTTCCACAGCAGTTCCTTCTTGCTGCCATCGGCATGCAGGTGGGTGCTGAGG
ATGCCGGTGTCTTCGTCGGCCTTGAGCACGACGGCGCCGGCGCCATCGCCGAACAGCACG
CAGGTGGTGCGATCGTTCCAGTCGACCATGCGGGTCAGCGTTTCGGTGCCGATCACCAGC
ACGTGCTTGCAGTCGCCGGAGCGGATGAACTTGTCGGCCACGCCCAGCGCGAACACGAAG
CCGGAACAGGCTGCGTTGACGTCGAAGGCGGGGCACCCGGCCACACCGAGCTTGGCCTGG
ATCAGGCACGCGGTGGACGGGAAAATGAGATCAGGGGTGGTCGTGCCGACCACGATCATG
TCGAGCTGCGAGGCATCGATGCCTGCGGCTTCAAGCGCGCGCAGGGCGGCGTTGTAGCCA
AGGTCGCTGGTGGTTTCGCCTTCGGCCGCGATGTGCCGTTCACGAATGCCGGTGCGCGAC
TGGATCCACTCATCCGAGGTTTCGACCATTTTTTCCAGGTCGGCGTTGGTCAGGACTTTT
TCCGGCAAATAGCTACCGGTGCCCGCGATCCTCGAATAGATCCGCTTGCTCATCATGTTT
CCTGTTGCGCGGGCCGCCGATCACCGGCACGCCCGGGAAAGAAGGCAAAGGCCGCTGCCC
GGAGGCAGCGGCCTTCCGGCACATCAATCTTCTTCGACGGCCGAGGTCTTGGTCTGGATG
ACCTTCTTGCCGCGGTAGAAACCGTCGGCAGTGATGTGGTGACGCAGGTGCACTTCGCCG
GTGGTCGGGTCGGTCGACAGCTGCTTGGCGCTCAGGGCGTCGTGGGCACGACGCATGCCG
CGGCGGGACGGGGTGACACGGGATTTCTGCACAGCCATGGGATTGCTCCAAACTCGGTTC
GATTTGCTTCGTCGTATCGTCGCGCAGGACGCCAGCGCCCAGCACACTTTCGCTTTCGCC
GCAGCCGCCGACGACAATCCGGCTGCTATTGTTTCTTCAGTGCTGCCAACGCCGCAAACG
GGTTGGCCTTCTTCGTTTCTTCTTCGCTCGGTGCCCAGTCCTTGTCGACTGCTTCACCGT
CGGGCGACAGCGGCACCACGGGCACCGCCAGCACCAATTCGTCCTCGACCAGATCCAGCG
GACGCAGCTGGCCGTCTTCCGGCACCAGCAACGCCTCGTATTCCTCCGGCAGGGACGATT
CCTCGTCCTCGTCGCGGATCAGGCCAAGCCTCTGGGTCACCTTCACCGGCAACAGGAATC
GCTGCATGCTGCGCTGACAGGTCAGCGGCAGCGCGGTGTCGATGGTCACTTCCACATAGG
ATACCCGCAAGACGTCGTCGCGACCGAATTCAAGCGAGTAGACACACTCGCCGTCGGTAT
CTGCGACCAACCCCTGCAGGCGGGTCAATTCAGCCAGGGAGACCTGACCGTCGAAGCGCC
TTCGCGCTACAACCATCCGCCAGGCATCCAGCGTTTCGGGCACGTTCGCGGACATAAGCC
GCTGAATACTAAGGATCGCACCGCCCGCTGTCAAATGCCCGCCCTGCAGCACTTGCCGCT
GGCGCCGTGGAGGGGCCAGACTGCCGCGCCCTGCCCCGGTATTGTCACATGTCACTGGTC
CTGGCCTCCACCTCCCGCTACCGTCGCGAACTGCTGGAACGGCTGGGCCTGCCCTTCGAC
TGCGCACGCCCGGACGTGGATGAAACCCCTCTGGGCGCCGAGACCCCGCTGGCCCTGGCC
ACGCGCCTGGCCGCCGCCAAGGCCGCCGACGTGGCCGCCCGCCATCCGGGCGCCTGGGTG
ATCGGCTCGGACCAGGTGGCCGACCTGAACGGTCAGCCGCTGGGCAAGCCGGGCACGGTC
GAGGCGGCCTGTGCGCAGCTGGCGGCAATGTCCGGACAGACGGTGCGCTTTCACACGGCC
ATCAGTCTCAGGCGGGATGGAGAATCCCTCGCCACCCTGGATCTGACCGAAGTACGCTTC
CGCGTGCTGGACCCGCAGGAAATCATCCGCTACGTCGCCGCCGAGCAGCCGCTGGACTGC
GCCGGCAGCTTCAAGTGCGAGGGCCTGGGCATCAGCCTGTTCGAGGCAATCGACAACCGC
GACCCGACCGCGCTGGTCGGCCTGCCACTGATCGCGCTGTGCGGCCTGCTGCGCAGGGCT
GGATTCGCGGTGCCGTGAACGGTGGAGCCGAGCCCTTGCTCGGCCGTTTTTTTCGAGGCT
GCCCACCATCTGTAGCAGAAGCAGCCGAGCATCGGCTCGGCTCTACAGGACCAGGGACCT
CAACGAACTTCGAACGGCTGCTCCTGCCACGCCTCCACGCTGCCGTCGCGGCCGTGCAGG
CGCAGGCCAAGCCAATGCCGCCCCGGCGCCAGCGTGGTGGTATCCAGCAATGCGTCGAAG
CCCACCGCCGGATGCTGCGGATCGGTGCTGTCCGGCCAGGTGTGGCGGATGTCGAACATG
CGCCCGTAGCGCGCATCGCCAATCGAATGGCCATCGACCAGCACTTCGATGCGCGCCAAC
CCCACGCCATCCTTGAATGCCCAGCCCTTGATGGCGAGCGTTCCGGAGACCTTCTCACCG
TTGGACGGCGCATCCAGCCAGGCCATTGCCGGCGTCACGCAGGGCCCCTGCGCGCGCTGC
ACCGGCAGCTGGAACAGCAGGAAGCGCTGGAAACCATGATCGCTGCTGACCACGCGCGGC
GCCGGCAACGGCCCCACCTGCTCGCAGATCGCGTGATAGCGCGCCAGCAGATCGCGGTAG
CGCTGGTCGCTGGGTGACAGCACCAGCAGCATCGGCGCACTGCGCGGGCCTTCGTGCAGC
AGGCCCCACTGTGCCAGCTGTGCGGTCCGCCCATGCTTGTCGTTGAGCGGGTGCGGCAGC
ACCTCGATATCACCGTTGCCCAGCTGGAAGCCCAGTTCGGCACCGACCTTGAAGTTGCCC
GCCAGCACACGCGTGCCCGGCGGCATCTGCCGCAGTTCGTCGCGCACCGCCACGGCCAGC
GGCTGCCAGCCGGCAAAGTTGCGCGGGTAGTACTTGCTGCCGGCCATCTGCTCGCGCAGC
GCCGGCGTGGACGCCATCAGGTAGTAGCCGAAAGCCAGTACGGTGCCTGCAGCTGCCAGC
CACCAGCCGGTGCGGCGCAGCCAGCGTGGCCAGCCGTTGAGGACCACCGGCACGGCCACC
AGCAGCGCCAGGTAGCCCGGCAACGGCCAATGGAAACTGATCCGCTCGACATCGGTGAAG
AAGCCCAGCAGGAAGATGCCCAGCGTCGACACCCCGCCCACCAGGCCGAAATAGCGCCAT
TGCACCCGCACACCACCACCGCTGCGGGTACCCGCCAGGGCGACCTTCCACATCGCGATG
CACAGGATCGGCGTCACCAGCATCGGCTGGATCACCAGGAACCACAGCCCTTCCCACTCG
AACGTCCACGGGTGGCGCTCGACCACCTGGAACTTCAGGCCGGCATCATGGTTGTCCGCA
TTCCACGCCAGCAACGGCAGCCAGGCCAGTACACCCACCGCCAGCGCCACCCATACGCGC
GGGTCGGCCAGCATGCGGCGGCCCTGCGGCAGCGCCAGCAGCGCAATGAAGCCGACACCG
ATGACGCCAATGAAACGGTAGTGGCTGAGCGCACCGATCAGCAGGCCCAGCGCCAGCTTC
ATCGCCGACGACGCATCCACGTTGTGCAGCAGGCGCGCACCGGCCTGCAGGCAGATCACC
GCCGCAAGCGCCATCGGCACATCCGGCACGGCCAGCAGGCCCAGCGTGGCCGACAGCGGC
ATCAGCAGGGTCAGGCTGCCCGCCTGCCACCCTGCGACGTTGCCAAACCAGCGCGTGGCG
ATGCGCACCACCAGCAACGGCAGCAACGCACCGATGGCCAGGAACGGCAGGCGCAATGCG
AGCACGTGATGGCCACCGATTTCCACGCCCAGGCGTGCAAGCCATGCTGTCAACCCCGGC
AGGTCGGAATAGGCGGCGGCCAGGTGCTGGCCTTCCTGCCAATAGAACGCCTCATCGACG
AACAGCGGCAGGCGTGCAGCCACCACCAGCTTGGCCGCTGTGATCAGCGTCCATAACCAG
AGAAATATTGCCCGCGCGCGCTGTTCGCCTTGCATTGCTCTATGGATAATCGAGTGGATT
CCAGACCTGAGACGATCATGCCAGCCTCGTCCCCCAATCCCAGCATGCTAACCGATCAAC
TGCGCCAGGCCCTGCGGGAGGCACAGGATCAGGTGAACGCACTGGTACTGGGCAAGGTGC
CGGAAGTCAGGCTGGCCTTTGTCGCCCTGCTTTCCGGCGGCCACCTGCTCATCGAAGATC
TGCCCGGGCTGGGCAAGACCACGCTGGCGCATGCATTGGCCAGCAGCCTCGGCCTCAGCT
TCCAGCGCGTGCAGTTCACTTCCGACCTGTTGCCGGCGGACGTACTGGGCGTATCGGTGT
ACGAGGCCGGCAGCCGCCAGTTCCAGTTCCACCCCGGCCCGGTGTTCACCCACGTGCTGC
TGGCCGATGAGATCAACCGCGCACCGCCGCGCACGCAGAGTGCGTTGCTGGAGGCGATGG
CCGAGCAGCAGGTCACCCTGGATGGACAGACGCATCCACTGCCCGATCCATTCTTCGTGA
TCGCCACGCAGAACCCGGTCGACCTGTCCGGCACCTTCCCGTTGCCGGATTCGCAGCTCG
ATCGTTTCCTGCTGCGGCTGGCGATGGGCTACCCGAGCGTGCAGGCCGAGCGCGAGCTGC
TGCGTGGCAGCGATCGCCGCGACCTGATCGCCCGCGCGGTGCCGAAGCTGGATGACACCC
AGGTGCGTGCGCTGCGTGAAGCCGTTGGCCAGGTACACGCCAGCGACGCGCTGATCGACT
ACGTGCAGGCACTGTTGACCCGCAGCCGCCAGCATGCCGGCGTACGCGTGGGCCTGTCAC
CGCGCGCCGGGCTGGCCCTGCTGCGTGCCGCCAGGGCGCATGCACTGCTGCTCGGCCGCG
GGCATGTGGTGCCCGAAGACGTGCAGACCCTGTTCGTGGCAGTGGCCGGCCATCGCCTGG
TGGCGGAGGCCGAATCCAGCTCCGGGCCGGCACTGGCGCGGGCGATCCTGCAGACCGTCG
CGGTGGACTGAAGGTGGCCACACGCTGGGCACGCATGCAGCTGCTGGCACGCCCACGCAG
GCCCGAAGCCCTGCCGCAGCGACTGGATCGCCATCGCATCTATGTACTGCCGACGCGCTT
CGGCCTGTTCGTCGCCACCCTGCTGTCGGCGATGCTGCTGGGCGCATTGAACTACAACAA
CAACCCGGCCCTGCTGCTGGCACTGTTGCTGGCCGCAGCAGCGATCGCCAGCGCCATTGC
CGCGCACCTGCAGCTGTCCGGCATACAGATCGATGCAATCTCCGCCGAGCCGGTTCCGGC
CGGGCACCCCCTGCGCCTGCGCGTGGACCTGTCGTTGCGCGACCCGCGCGCGCGCCACGG
GCTGCACCTGCAGCTGGGCGCAAGCGAGGCGTGGGTCGCACTGCCTGCACACGGTCGCGG
CGAAGTGGAGCTGGATGTCCCCAGCGAGCGCCGCGGCTGGCTGGAACTGCCGCGCATCCG
CCTGTCCAGCACGCAGCCGCTGGGGCTGGTGCGGGCATGGTCGTGGGTGTGGCCGGAGCA
GCCGCTGCTGGTTTATCCACTGGCCGAGGCACTGGCACCACCCCTTCCGGAAAGTGGCAG
CGATCCACTGCACACCCGCGCCCATGCCAGTGGCGAAGAGCTGCACCAGCTGCGCCCCTA
TCGTGCCGGCGACGCCCCGCGCAGCATTGCCTGGAAACACTCGGCACGCCGCGACAGCCT
GCTGGTACGCGAATACGAGAAGCCGATCGGCATCGAAGTGGTGCTGGACTGGCGCACGCT
GGCGCCGCTGGGCCATGAAGCACGCATCGCGCGGTTGGCACGCTGGGTCGACATGGCCGA
GCGCGAAGGCCGGCGCTACACGCTGCTGCTTCCAGCCCATCCCCCGTTCGGGCCCGGCCA
GGGCGCCAGCCACCACCACCTGTGCCTGCGCGCACTGGCGCTGATGCCCCATGACTGAGC
CTGCCGTCCTGCTCGATCGCAACGCCCGCAGCTGGACCCTGGCCAGCGCAGCGCTGGCAC
TGCTGCCACTGCTGCTGCAGCTGCCGCCGGTGCTGGCCGTCGTGATCGCGATCACCGCCG
TGCTGACCGCTGCGCTTTCCTGGCGGCGGGTGCTGCCGATGCCGGTGCGCCTGCTGCTGG
TGCTGGCCATGCTCGCCACCATTGTCTGGCAGATGGGCATGGTGCGGCCGGGGCGTGATA
CCGGCTGTGCGCTGCTGGCGGCGATGCTGGCCATCAAATCCAGCGAACTGCGCAACCTGC
GTGATGCGCGCAGCCTGCTCGGTTTCGCGCTGTTCTCGCCGTTCGCGGCCTTCCTGCTCG
ACCAGGGCCCGCTGACCACGGGACTGGCTGCGCTGGCCGCGGTTGCCGCACTGCTGGCCC
TGCAACGCCTGGCCCAGGACGAGGGCCGCAGCCCACGCCTGCCACTGCACGGTCAACTGC
GCGGCGTCGGCCGCCTGCTTGGCATCGGCCTGCCGCTGGCACTGGCCTGCTTCTGGCTGT
TCCCGCGCTTGTCCACGCCGTTGTGGGGCGTACCCGAACGAGCGGTGGGTACACCCGGCC
TGGCTGACAGCATGGCGCCGGACCAATGGCTGGACCTGATGGCCGACGACACCCCGGCGC
TGCGCGTGCAGTTCTTCGGCGCGGTGCCCGAGCCCACGCAGCGCTATTGGCGCGGCCCGG
TGCTGACCTCCTTCGATGGCCACCGCTGGAGCCGCGATCGCGCGACGGCCCGGCGCCCCG
CCCCCGTGGTCGAAGCCGCCGCACAGGGATGGGACTACCAGATCGACTACGAACCCACCG
ACCGTCGCCTGCTGGTGGCCCTGGACCTGCCCAGCCGCGCACCGGAAGGCAGCAGTTTCG
ATGCGGACATGAGCCTGCGCAGCGACCGCACGCTGTCCGCGCTCAGCCGCTGGCGGTTGC
ATTCGGCGCCTCCGCAACGGTTCGACACCGATCTGTCGCCCTACCTGCGCCGTGCCGCGC
TGCAGCTTCCCCCCGGCTTCAATCCACGCACCGCCCAGCTGGCACGGCAATGGCGGCAGG
AGGCCGGCAACGATGACGAAGCCATCGTCCGCCGAGCGCTGCAGTGGATCACCCGCGACT
TCTCCTACACGCTCGATACCCCGGTGGCCGGGCGCGATCCGGTCGACGATTTCCTGTTCA
ACTACAAGGCCGGCTTCTGCCAGCACTTCAGCTCGGCCTTCGTGGTGCTGATGCGCAACG
CCGGCATTCCGGCCCGGGTGGTGACCGGCTTCGCAGGTGGCACCCGCAACCGCATCGGGG
ACTACTGGGTAGTGCGGCGCATGGACGCCCACGCCTGGGCCGAAGTCTGGCTGCCCCAGC
GCGGCTGGGTCCGGGTCGACCCGACTGCGGCCGTGGCACCGGAACGCATCCTGGACACGC
TGGACGACCGCTTGCAGGCCGGCACGGACACCCCGCTGCAGCAGCGCTGGCTGCAGCTGG
GGCAGATGGGTGACTGGCTGCGCCGTGGCTGGAACGACCTGGTGCTTTCCTTCGACGCAC
GCCGTCAGCAGCAGCTGCTCAGGCCGCTCGGGCTGGATGATCTCGGGCCGGCGCAGCTGG
TGGCCGGCTTCGTGGTCGCCGCACTGCTGGCATTGGCATGGATGGCCTGGCTGCTGGCCC
GCGGCGAGCGCGAGCGCGACCCGCTGCTGCGCGCCTGGCACCGGCTGGGGCGGCGCTATG
CACGCCTTGGCCTGGCCCGCGTACCCCACGAGACGGCATGCGACTGGTCACGACGGGTAC
ACGCCGTGCGCCCCGACCCCGCCCTGCTGGCACTCAGCCACCGTTTCGCCGACGCGCGTT
ACGCTGGAACTTGCACCGACCTCGCTTCATTATTGCGGGACCTGCGCAGGCATCGCCCGA
CTTCCGGAGCCTCCCCATGAACACCAAGTTCCTCCTCACCGCTGTGGCCACGCTGGCCCT
GTCGGCCTGCGCCACGGCCCCCAAGCCGCTGCAGGGACAGTTCAGCCTGGTCTCCCCGCG
CGACTCGGTCGCCACCCAGCAGGTCGGCACGCCGGTCCGATGGGGTGGTCGCATCATCGA
GACCAAGCCCGGCCAGGGCGAGACCTGCTTCCAGATGATCTCGCGCCCCCTCAACGCCAG
TGGCCGCCCGAACACCACCTCGTCCGACGCCAGCGACGGCCGCTTCATTGCCTGCCGCGC
CGGCTTCTACGACCCGGCCGTGTTTGAAGCCGGCCGCGACGTGACCTTCATCGGCAAGAT
CGACGGCTACCAGAACACCCGCATCGGGGAGTACGACTATCGCCTGCCGAAGCTGTCGGC
CGATGTCATCTACCTGTGGCCGGAACAGCGCCAGGTCGATGTGGTGCCCTACCCCTATGG
CCCGTGGGGCCCGGGCCCGTATGGCCCGTACTGGGGTGGTTACGGCCGTTGGGGCTGGTG
GTGATCGCCACCGGCCATGCGTGATCGAAAAAGGCCGCCTTCGGGCGGCCTTTTTTTCAT
CCACGCATCGCATGGATCCACTGCGGGCAATGGTGGATGCCGGGCGCTCAGCGCCCCGGC
GTACCGAAATGCCCCAGCGGCGCACCGGCCAGCAGGTGCATGTGGATGTGGAACACGGTC
TGCCCGGCATCCTCGCGGCAGTTCATCACGATGCGGTAGCCGTCCTGCGCGAACCCTTCG
CGGCGCGCATATTCGGCGGCAGCCAGGGCAAGCTTCCCGATCAGGTGCGCCTGCGACGGC
TGCAGGTCGTCCAGGGTCGGGATGATCTCGTTCTTCGGAATGAACAGTACGTGCACCGGC
GCCTGCGGTGCGATGTCCTTGAAGCCCAGCACCTCGTCGTCCTCGTAGACGATGGTGGCC
GGGATCTCGCGACGGATGATCTTGCTGAAGAGGGTTTCGTTGCTCATGGTCGGCCTCGGC
GGGATGTCTTCCGCATTGTAGGCCGGACACGCCGGGCGCTGCCCGGACAGCGCTCAGTCG
CGGAATTCGCTGCGCGTGCCGAACGCGTGCGACAGCGTGCCGCGGTCAACGTATTCGAGT
TCGCCGCCGAGCGGCAGGCCCTGCGCCAGGCGGCTGGGCTGCACCTTGCGCGCGCGCGCC
AGCTGCGCCAGGTAGTGCGCGGTGGCTTCGCCTTCGACGGTGGCACTGGTGGCGATGATC
AGCTCCTGCACCTCACCTTCGGCCAGACGCTGCTCCAGCTGCTCCAGGCCCAGCTCGCGC
GGGCCGATGCCATCGAGCGGCGACAGCCGGCCCTGCAGCACGAAGTAGACACCGCGGAAG
CCGGTGGCGTTTTCGATGGCCAGGCGGTCGGCCGGCGATTCGACCACGCACAGCTGGCTG
CGCTCGCGGCTGCTGTTGGCACAGGTCGGGCACAGCTCGGTTTCGCTGAAGTCGCGGCAC
TGCGCGCAGTGGCCGATGCGCTCCACCGCCAGCGCCAGGGCTTCGGCCAGTCGCTGGCCA
CCTTCGCGCTCGCGCTCGAGCAGGTGGTACGCCATGCGCTGTGCGGTCTTCTGGCCCACG
CCAGGCAGCACCCGCAGTGCGTCGATCAATTGTTCAAGCAGGGGTGCGGACACGGCGGCA
TGCTTTCATGGCGTCGAGCAGGCTCGACAGCTACAGATTCTGTGGCACCCGCTTGCACGG
GTGCCACGCTGGCAATCAGAACGGCAGCTTCATGCCCGGCGGCAGCTGCATGCCGGCGGT
GGCCGAACCCATCTTCGACTTCGACTCGGCGTCGATCTTGTTCGAAGCGTCGTTGAAGGC
GGCGGCGATCAGGTCTTCCAGCATCTCCGGGTCGCTGGTCAGCGACGGGTCGATGCGCAC
CTTGCGGCATTCCTTGGCACCGGTCAGGGTCACGCTGACCATGCCGCCGCCGGCACTGCC
GGTCACTTCGATCTTGGCGATTTCTTCCTGGGCCTTCTGCAGGTTTTCCTGCATCTTCTG
GGCCTGCTGCATCAGTTGGGCGATGTTTCCGCGCATGGTGTCTTACTCGTCAAAAGAACG
GATGGAATCGGAAACAACCCGGGCACCGTGCTGCTGGATCAGCACCTGCACTTCCGGGTC
GTCCATGAAAACGGCCTCTGCCACCTGCTGCCGCTCGCCACGCTGGCGGTCGGCCCGCTG
ATGCAGGGTCTCGGCCGGAACGTGTTCGGTTTCCACGGTCTCGACCACGATCTTCGGCGC
CTGGCCGAGGGCCTTCTGCAGCATCTCGCCCAAGGCAGCCAGCGCGCGCTCCGAGCGCAG
GTATTCAAATCCGGGCGAAAGGCCCAGTTTCAAGGTCCCATGCTGGCAGCTGATGAAGGC
GGCGTTGGCGGCCAGCTGTCGCGAGGGGCCGCTCAGGCCGCTGTTGGCGACCAGGTCCAG
CCAGTCTTCGGCCGTGGCCAGCTCGCTGACACCTTCCTGCGGCGCGGCGGCATGCGCCGG
GGCCGGCTTGGCATGTTCGGCCGGCGCAATGGCAATGCCTTCGGCGCGGAACGGGCGCTC
GGGCGGCGCAGGCTCGCTGGGAGCCGCGACGGGAGCCGGCGGTTCGTGCCAGGGCGCAGC
CATGGCGGCGTCCGGGCCGGACATCTCGGCCGCCAATGCCTCGTCACGCGCCTCGGCTTC
GTCAGTGGCCCACGGCGGCAGGTCGTCGCCTGCCTCTGCAGTGACGGCAGGCGCCGGCGC
CTGTGGCTCAGCCTTCACCGGCGGCGGCGACACGGGCTCTTCCACCGGAACCGGCTCGGG
CTCGGGCGTCGGATCTGGTTCCGGTTGCGGGGCCGGTTCGGGCTCGGGTTCAGGTTCGCG
CGGCGCGGCTGCCTGCGCCGCTACCGCCGGGCTGCCCGAAGCGGCAGCAGCGGCCGGCGT
CGCATCGCGGCTACCGGTACCGGCGCCACCACCGGCAGCGTTGCCACCCGGCGTGCCGCC
CAACGCACCGTCGACGGCCTTCGGCACCGGCGGTACCGCTGCGGCCGGACGGAACGCCAG
CATGCGCAGCACGGCCATTTCAAAGCCCGCGCGCGGGCTGGGTGCCAGCGGCAGGTCGCG
GCGGCCATTCAAGGCCATCTGGTACCAGAGCTGCACCACTTCCGGGCGCAGGCGCTCGGC
GAATGCGGCGACATCCAGGCCTTCCGCCGCGGCAGCGCCCGGCACCAGCTGCTGCACCTG
GATGCGGTGCAGCCCTTCGGCCAGCGCTTCCAGCACACCACTCCAGTCCGGCGAGAACTC
TGCCAGCGCGGCTACCACCTGCAGCAGGCGCGGGCCATCGCCGTCGGCCAGCGCATCGAG
CATCGCCGCCACCTGGGTGCGGTCCACGGTACCCAGCATGGTGCGCACCACGTCCTCACG
CAGCGCGCCGCCGGCATAGGCGATCGCCTGGTCCAGCAGTGACAGGCCATCGCGCAGGCT
GCCGTCAGCGGCCTTGGCCAGCTGCACGATGGCGCTGCCATCGGCCTCGATCGCTTCCGC
CGCCAGGATGCGGGTCATCTGGCCCTGGATCTGGTCTTCATCCAGGCGCTTGAGGTTGAA
CTGCAGGCAGCGGCTGAGCACGGTGACCGGCAGCTTCTGCGGATCGGTGGTGGCCAGCAG
GAACTTCACGTGCTCCGGCGGTTCTTCCAGCGTCTTCAGCAGCGCGTTGAACGCCGCCTT
GGACAGCATGTGCACTTCGTCGATCAGGTAGACCTTGTACTTGCCGCGCGAGGGCATGTA
CTGCGCGTTCTCGATCACCTCGCGCACGTCATCCACACCGGTGTTGGACGCGGCGTCGAT
TTCCAGCAGGTCGATGTAGCGGCCGGCGTCGATGTCCAGGCAGGCCGCGCACTGGCCGCA
CGGGTCGGCGCTGGTACCCTGCTCGCAGTTCAGCGACTTGGCGAAGATGCGCGCGATGGT
GGTCTTGCCCACGCCGCGGGTGCCGGTGAACAGGAACGCGTGGTGGACCCGGCCGCTGTC
CAGCGCGTTGCTGAGCGCACGGACCACGTGTTCCTGGCCCACCAGCTCGGCGAAACGCTT
CGGACGCCACTTGCGGGCAAGGACGAGATAGGACATCAGGCCACCGTTTTCCATCGGATG
TTCCATTGTGCCATGCCTGTCCAGCCCCCTCGCCACCCATGGCCATGGATACGCCGTCGA
TCGGGGTGCTTGTGTCCGGCCGCGCCGCCCGCTAGAATCTGCGCCCCTGCTGAGGCGTTT
GCCGATGGCAGGGATCCGGAGAGGTGTCCGAGTGGTTGAAGGAGCACGCCTGGAAAGTGT
GTAAGCGTCTAAACCGCGCTTCGGGGGTTCGAATCCCCCTCTCTCCGCCAGACAAATGAA
GAAGCCGCCCTCTGGGCGGCTTTTTTATTTGGCTGGCGGAGAGCATCGGGCGAGAGAAGC
CCTGCCGGGGTTCGACGGTTCTGCAGGAGCAGAACCGGACCGCCGAAGGCGGGTCCCGGG
GCGCAGCGCGCACCGGGATCGGGTGCATGGATGCACCCGACAATCCCCCTCTCTCCGCCA
GATAACTGAAAAAGGCTGCCTTCGGGCAGCCTTTTTCAGTTATCTGGCGGGGGATGCGAA
GTGCGCTGCGCGCGCTTCGCCCCAAACGTTGCTGCGCAACGTTCGGGCCCCTCCCCTTGC
CGGCCTCTCCCCGCCCCTGTCGGGGCAGCCCCTCAACAGAGGGGCTTGTTGCTCCAGATC
CATCAATGGGTTTCCGCCGTGCGGGGATGCCTGGTCGGCTGTACCTCGCAGAAGCCACTG
GCGGGAGATGCGAAGTGCGCTGCGCGCGCTTCGCCCCAAACGTTGCTGCGCAACGTTCGG
GCCCCTCCCCTTGCCGGCCTCTCCCCGCCCCTGTCGGGGCACCCCTCAACAGAGGGGCTT
GTTGCTCCAGATCCATCAATGGGTTTCCGCCGTGCGGGGATGCCTGGTCGGTTGTACCTC
GCAGAAGCCGCTGGCGGGAGATGCGAAGTGCGCTGCGCGCGCTTCACCCCAGACGTTGCT
GCGCAACGTTCGGGCCCCTCCCCTTGCCGGCCTCTCCCCGCCCCTGTCGGGGCAGCCCCT
CAACAGAGGGGCTTGTTGCTCCAGATCCATCAATGGGTTTCCGTCGTGCGGGGATGCCTG
GTCGACCGTCCCGCTTCCACGTTCGATGGCCGTCCAACGACAGGATCTGCCCCACGTCGT
GGCACCCCGCGCTTCCTGTCCACGCCCTGACCACTGGCCGTGCCGTGGCGATGCAACGAC
ACGCTGGCACTCACTGCCTGTTGCTATGCTCGGGCCACAGGGGATTGATGCCCGCTATCG
GGCCGGATGAGGAACATCAACATGCGGTATTTCATGACGAAGCTAGTGATCACCTCCGCC
TTGCTGATCGGCAGCGGCACCGCAGTCGCACAGGGCGGCGGTGCGGCGCAGTTCGGCGCA
CTGGGAGGCACGCATGCAGGCAATGCCCTGGCGTGCGGCGCAACCCCGGAACAGGCCGCC
AAGCTGCGCGCAAGCCACAAGGCACAGGCAAAAACCGTGTTCGGCGCCGAAGCAGGCTTC
GACCAGGCCTATGACACGGCCGAAGCGCAGACACAGAAGAAGATCACCGATGCCTGGAAG
AAGGGCCAGTACAAGCCCACCAGCGAAGTCTGCAACGAACTGATGAAGCAGGTGCGTTCA
TGACGCAGAAGCACGGATCGACGATGTCCGCAGTGCGCGCGAGCCTGTTGGCCGCCAGCC
TGGTACTGGCACTGGGTGCCTGCAAGCGCGCTGGCGAAGCGCCTGCAGAGGGTGGCGCTT
CCTCGGCCGCACCTTCCAGCACCGCAGCCGAACCATCACCGCAGGCGGCTGCGGCCACGG
ATGGAAGCCAGAAGGCCGCAGCGTTCAATGTTGCCGAGCTGCCCGTATCGCAGGCAACGA
TCGGCAGCTTCCCTTATCTCGGACTGCCGCAGGGCTACACCAGCCAGGACGTCGTAGACA
GCGAATTCGATCGCGTACCGTTCTGGACCGGCGATCGCGTGGAATGGATTGAAGGCAAGG
TTCATTCTTCGGTCCTGCAGAGCAGCAGCGATCACCCTTATTCGCAGCTGGAGCTCAGCC
GCAATGTACAGAGCCTGGTCGAGGCCCTGGGGGGCAAGCGCATTTTCTCCGGCACCATAC
CGGCCGATGCATCGCGTGACATCGGCAACAGCAAGGCGGCGACCACCTATGTCGGCGGCA
TCGGCGACATCTACAACGAACCCGCAGAAACCTATGTCATCCATCGCGAAGATCGCGATA
TCTGGATTCACCTGGGCTCGGGTGGAAACTCCGGCGGCCTGCTCGTCGCAGAGACAAAAC
CGGTGCAGATCACGGCCAAGGTCATTGAAGCGGACACGCTGAAACAGGCACTGGACAGCA
GTGGCAAGGTATCCATCCAGGTGAACTTCGCAACCGACGCGGCCGAGATCCTGCCCGATT
CGGAACCGCAGATCGCACAGGTCACCCAGCTGTTGAAGGCCGACCCACAGCTTCGCCTTT
CCGTTGAAGGACACACCGACAACAGCGGCAGCCAATCGCACAACCAGACGCTCTCGCAGG
CGCGTGCGGAGTCGGTGCGCACGCGTCTTGTCGGCGGTGGAATCGCAGCCGAACGCCTGA
GCGCGAAAGGCTATGGGCAGAGCCAGCCGGTCGCCGACAACGCAACCGAAGAAGGGCGCC
GCGCCAATCGTCGCGTGGAACTGGTCAAGCGCTGATATCACCACGACGTTACTGCGTTGA
AGCACTCCGGAAAAAGCACATGCCCTGCATGTGCTTTTTTCTTTTCCGCGCCGCACGGTC
ATTTGTTTTGCCGCGGATGCAACGAGATAAAAACACGCGGATCTCTCATCCCGTTCGAAC
AAGAAGCAGGCCGTGCACGCGCCCTCTGTAGCGCGCCAATATTCCGGCACCACAAGCCGC
CTGCGTGACACAAATATGTCAGTTAAGTGTTAATTTCCTTAACGAAAAGCGGTGCATCTA
GCTCAAATTTGACGTGATTATGTGCAGACAATTGTTAATCTGCAATGTGCATCACATTTT
CAAATATTTCATTGCATATCGGAAAAACCTGACTTGTATCGTCAATTTTCTGTCGATAGG
CTTGGCCCCGTTCTCGAACAAGCGACAAATTTTCGACGAACCAGGGTGTGAGCTTCCTGT
CTTTACCTCGCCCTGCCATTAATCAGGATCCCCCAGCGGACACGCCGAATATCCCGCACA
CCCGGGAGGATTCCTGCCATCAAGGAGGAAATACATGGAACGCAGCCGTCGTCACATCCG
TTTTTCCCGTAAGCAGGCCGGTCAGGGCATGACCGAGTACATCATCATCACCGCGCTGAT
CGCCATCGCCGCGATCGGAGCCGTCACCTTCTTCGGAGGCACGGTTCGCAGCCAGGTGGC
AGGCATGTCGAAGGAACTTTCCGGCCAGAGCGCGACGCAGTCGATCAACCGCGCCAAGAA
CCAGGCCAACAGCGCCCAGCAGGAAGCTGACAAGACCAAGGGCATGGACGCGTACAAGAA
CAAGTAATACCCCAGCCCTGGCGGCATGAAGCCGCCAGGGCCCTCCCAGCATAATCTCCC
TGCGCGCACCGCACGCGGCGCGCGACGGGCAGCCATGGCCTCCGGCCCAGGAATTCGTTA
TGCGCAGCGCATTGGCTTTGGCACGAAGCCGTGCGGCCCGGGGCGTTTCCAGCCACCGAA
CGGTCGCCGGCCAAGCAATGGTTCTCGGGCTGGCACTCATTCTGGTTCTATGCATCGGGA
TTGTCCTGCTGTTCAACACAGGGCAGGTGGTGAACAAGAAGGTGGAGTTGGTCAATGCGG
CTGACGCCGCCGCCTACAGCGTTGCGATCCAGCAGGCACGCGCACTGAACTACGCGGCCT
ACATGAACCGTGCCCGCGTTGCCAACGAAGTGGCCGTGGCACAGACGATCAGCCTCTATT
CGTGGCTGAACCAGATGCACACCACCTCCATCGTCATCCGCACCACGCTGGATGTGCTCT
CCGCCATTCCCTACATCGGCGTGGTGTTCAAGGCATTGGCAACCGCCTTCAAGGTCGCCG
AACGCATTCTCAAGGTCACCCGCCAGACGTTCCAGCCTGTCGCGCAGGCGGCCATCATCG
CCATCGACAAGCTCAACATGATGTTCGCCGCCTCGGTGCAGCTCGTCATCGAGGGCGTAT
CGCGGCTGGACAGCTACACCATCGCCAAGGATGTGCTGCAACGGAACTCACCGCAGGCAC
AACTGGGCACCATCGGAACCGCGGTGCTCGGCACGCAACTGGCCACGGCCGAGAACCGGC
TGCTGCAGCGCTACAGCATTCCCCGTACCGCCAACGGTGGCTCGGCCACGCAGCGCCAGG
GCGCCGACCGCTTCCGCAATGTGGTGATGCAGTCGCGTGATGGCTTCAGCAAGAGCCGCA
GCGATGATTTCCTCGGCTTCCTGGTGCAGTCCGGCGGCACCGACATGGTCGACTACAACC
GATGGGCAGCGCTGGATACCATGGCCGTCGAGCTTCCGCTGCCATGGCCGCTTTCCGATA
TCGATATTCCGGTCGGCTGGGGCGGTGCGCAGGCCGTGGAAAGCTATCGCAACCAGCGCT
TCCTCAACGGCTTCGGCAACGGCAACGGCTGGTACTCGGACTGGGACCGCCGCCGCTACC
GCCCGTATGGCGAAGCGGTGCGCCGCAATCGTGGCGCGGCGTGGATTGTCGACCGCAGCC
AGGATGCCAACGTGCGCTTCGCCAATGGCCAGCATCGCAAGGCCTTCTTCACCGGCTACA
ACGGCCTGCGCGACTATCACGACGTCAAGGCCGGGCAGGCACTGCAGCCCTACGCCGAGA
ATGATCGTGACCGCGACAAGGTCGGCCCGGTCTTCACCATCTATGCCGAGACCGCCGGCA
CCAGCGCGCGCACCACGTCCGGCGCCGGCATCGGCGCCCCGGCCGGCTCGCAGATGGAAC
TGCCGGACAGGATGGCCAACAACAAGATCGCCGCACTTTCCTCCGCGCAGGTGTTCTTCG
ACCGCCCGGTGCAGCTGCGCATGTTCAGCCGCGATGACCGCAAGCGTGAAACCGGAAACC
TGTTCAGCCCTTACTGGCAGGCACGACTGGTCAAGACCGATGCCACCACCAAGGCTGCCC
TGGCGGCAGCCGGAGCCTTGATGCCATGACGTTTGCTGTTTTCAATCGCTTGCACCTGTC
GATCGCCACACTGCTGATCAGCGGCTGTGGCAGCGCGGCGGACAACGGCGAGCCCGCCGC
TGCCAGGAACATGCCGGGCATCCATCTTGACCAGATTGCCGAAACCCTGGTGGATGGACG
CAACGCGGCGCGCACCAGCTACCAGCAGGCACTGAGCGACTGCCAGGCGGCAGGATTGCC
GACCCGCGCACTGGATGACGCCGATGTCGCCCGCCTGGGAACCGTTCGTTACGAAGCCTG
GCTTTCCAGCAAAGAGGAAGTGTTCCGTACCCGCGAGTGGCGCCTGCTCAACGATGGCCC
TGCGACCAGCTGCCAGTTCCGGCTGGAGGCTACCGGCCTGCAGGAGACCCAGAGCGCCTC
CGGCGTGGAGCAGGTCGATCTGGCAACGGGAGAGCGTAGCCAGTCCCCCGCCGACAGCGA
CGGGCTCACCCGCTTTGCCGCCGAAGCCGACGAAGGCAGCGCCTCGCCGGGCTTCCAGCG
CGCGGGCAACCGCAGGGTCGCTGGCCAGCCGTGCAACGTGTGGAAGGACGAGAACGGACG
GTTCAGCCAGTGCGTGTGGTCGGCTGGTGCCAGCTGGGGCTTTACCCCCGGTGCACTGAA
CGACTACCGGCCGAGCCGCTACGCCATTGTCCTGGAGCAGGAACCCCTCGACGGCAATGG
CACCCGCCTGACCACGCAGCGCATGACGGTGGGCCAACCCTTTGAACGCGGCGACCTCGA
GGTACCGCGCGAACCGTCCTCCCAACGATGACCTGCTGAGGTAGCCATGGACAGGGAACG
CCCATTCCGCGGCGCGCGTCGCCAGCGCGGCCAGAGTCTCACCGAAGTCGCCGTGCTCTG
CGCCGTGCTGGTGCCGATCTTCCTGCTGATCCCGATCCTGGCCAAGTACATCCACGCCCG
CCAGGCCACCCAGCAGGCCGCGCGCGCGATCGCCTGGGAAGCCACCGTATCGCCGGACTA
CAAGCTGCCGGCCAGCGGCCGCCAGCGCGATCTTGCCGTCGACCGCTATTTCGGGCGTGC
CAACGATCCCATCGTCAGCCAGGCGCAGACCGGCGCACGCGATGCCGCCGTCGGCGACGT
CCTGATGAATACCTTCTCCAACCAGCCGCTGGTGCGGCGCGGTGACCTCGCCCTGGTCTC
CTACACCAGCACGTCGGCAGGCGGCATGATGAAGAAGATCGGCGACGTGACCTCGATGTT
CGGTTCGTTCCCGCCCAACCGCAACGGCCTGACCCAGGCCCAGCTGCGGTTGGATGTGCA
GGATCTGAAAAGTGCCAACGGCAGTGCTGCCGCCTATCTGGAACCCTTCGATTCGCTGGG
CCTGAAGCTGCAGGCCACCCATGTGGTGCTGGCCGACCCCTGGAATGCAGCCGGTTCCGG
GCTCAAGGTCAACTCGTCACGCTCGGTGATCGCGCAGGTCAAGCCACTGGTGCCATCCCA
GCACATGGCGGGCATCGCCAAGGCGTTTGACGGCCTCTCCGGCATCCCGATGATCGGGAC
GCTGAGCAGGCTTGATCCCGGTTACATCGCGCCCGACGTGGTGCCTGTCGACAAGTTGCC
TGCCTATGCGCCGTCGCGTTGACCTGCTGGCGGCACTGGCCGCGCTGCTGTTCGCCTGGC
CTGCGCTGGCCGCGTCCTGGCCGGACATTCCCGAGCCCGAGGGCGCGCAGAGCGAGTGGG
TGGCCAAGGACATGCTCTACAACGGCCTGCCCATGCGCATCTCGCGCTTCACGTCCGCAT
TGCCGGTGTCGTCCATCGTCAGCTACTACAACCGCGAATGGCCCGGGCAGACCGTGATCA
ACGAGGTCGGCGGCAAGACCGTGATCGGCCACGCACACGGCGAGTACTACGTGACCATCG
AGGTATCGGCCAAGGGCAGTGGCAGCCAGTCACAGATCGGCATTACACGCCTGCTCAAGC
GCAAGCCCGATGCCGCGGCCGGCGCCGATTTCCCGAAACCGTCCGGGACGCAGGTGATCA
ATGACATCACCTACCTGGACACGCCCGGGCGCAGCCTGTCCATGGAAAGCACGCTGTCTC
CGTTCCAGACCGATGCCTTCTATGCCAGCCGCCTCCCTGCGGACGGCTGGAGCCGAAGTT
CCGGCCCTGCGGGGTGTTCGATGATCGCGCTGCAGTGCGTTGTCCGCTACAGCAAGGGCA
GCCAGGAAATGACCATGACCTTCAACCGGCACGAGCAGGGAACCTCGATTGTCGTCAACC
AGTCGCAGCACTGAGACCACCGCCATGAGAAAACGCATTCCCCCGTCCCTACGCCGCCAG
CGCGGGGCCGCACTGATCGAGTACGCCGTGGTCGCTTCCGTCGGTGTCCTGGTCCTGGTC
GCCGAGCCGAACATCGTGCTCGAGCTGATCGATTCACTGCGCAAGGCGTACCAGGGGTTC
ACCTACATGCTGTCGATGGGAGTCGTATGAAGGCGCTCCCGCTGAAAGCCAACCGCAACG
TCGTCTTCATCATCATCGCCCTCGCGCTCGGCCTGTTCGCGGCCCTGGTCGCCGTGCGCT
ACGTGCAGAAGGCAGTGAACGAGCGTGCCGCTCCGCCGGTGGAAATGGTGCCGGTAGCCG
TGCCCAAGACCGACATGGAGCCGGGCAGCATTGTCACCGTTGCCGACCTTGCAGTGCGCG
AAGTCCCCGCCGACCTGCCGCCTGCCGATGCGATCACGCCGGACAATGTGTCCGAGTACA
GCGGCCGCATGCTGCGCGCGCCGATCCGCGAAGGTGCACCGCTGGGTGCCAGTGCACTGG
TACCGCTGTACGACCAGTTCTCGCGCGTGATCGCCAAGGGCAACGTGGGCTACACCCTCC
AGGTGGACGAGACGAACTCGATCTCCGGCATGATTGCTCCCGGAGATCACGTCGACATCC
TGCTCACCGTCGAGCAGGAACAGACCGGTGCCCGGGTGCTGCCGCTGCTTGAGGACATCA
ACGTTCTGGCAACCGGCAACCGCGTCGGCGAAACGCCGGCCTCGGAAGACCAGCAGGGCT
ATTCGAACATCACTCTGGAACTGACACCGGCACAGGCGCAGCGACTCACGGTCGCCGCCA
AGGCGGGTTCGATGCGGGTGATGCTTCGCCAGGTGGAGGATCGTGGTGCGTTCGGCCTCA
GTGGCATGACGCAGAGGGAACTGCTCGGCAACGGCACGCAGGGTCGTGCTGGCGTGCAAT
TCATCATTGGGGGCAAAGGGTCGACGAATGCGCAGCAATAATGGAATCCGCAGCCTCATC
GCCGCCACTGCGGCCATCGCTGTTGTCACCTCGCCACTGCTGGCCGTGGCACAGACCACC
GGCACCCAGCTGACCCCGGTACCGGTCATGGCCGCACCGCGCCCTGCTGTCCAGGCGCAA
CCGCAGCCCAACACCAACCATGCACCGGTACCCGGTGGGCAGAGCGCCTTCCCGGCGCCG
GTTCCCGATCCCGCCTATCGCACCAGCGCATCGGCCATGCCTGCGGTGCCGCTGCCCACC
CGCGCCCGGATCTATGCCGGCCAGGCCGCCGTCTACACGCTGCCCAGCGGGCTCAAGCGC
GTGGCCGTCGGTAGTGGCGAGATGCTCGAGGTCACCAACGTCGGCCCGCGCGACCTGATC
ATGATGGGCATGAAGCCCGGCTCCACCACGGTTCACCTGTGGCTGCAGAACGGCAAGCAG
CTGCAGGTGCAGGTGGACATCTCCGAGAACGATGCCGTCAGCCTGGCCGAGACCATCCGT
ACCCTGCTGGCCGACGTGGAAAAGATCAATGTGCATGCGGTCGCCGACCGTGTGGTCATT
ACCGGCCAGGACATCAACCCGGGCATCGGCAGCCGCATTGATGCGATCCAGAAGATCTAC
CCGACGGTGTTGAATTTCACTACTGCCGACCCGGTGGGCATGCGCCCGATGGTGCAGATG
GACGTGAAGATCATGGAATTCGACACCAATGCGCTGGAAGAACTCGGCATCCAGTGGGAC
AACGTCATCCGTGGCCCGGTGGCGGGCATCGTCAAGGATTTCACCAACAACAACTACTAC
CGCATCAACCCCGAGCAGAGCCCGGCCAACGGCGTGCTGCTGCCGAACAAGCTGCAGGGA
ACCCAGGCCTTCTTTGGCATCGCCACGCAGATCGGCTCGGCGATCAACCTGATGATGAAC
AAGGGCAAGGCGTTCCTGCTGGCCTCGCCCCAACTCAGCGCCCGCAGCGGCGGGCAGGCC
AAGTTCCTGGCCGGCGGCGAAGTGCCGATCCCGGTTCCGCAGGGCTTCGGCCAGGTCACC
GTCGACTACAAGGAATACGGCATCAAGCTCGACATCGAGCCCCTGGTCAACTTCAACCAG
GACATCTCCACCCGCATCCTGGCTGAGGTCAGCCGCGTCGATCCGACGGTGACCGTGCAG
GGCGTGCCTGGCTTCACCACCCGCCGCACCGAGTCGGAAATCAACGTCCACGCAGGGGAA
ACCATCGTCATCTCCGGGCTGATCGACTCCAGCGCGCAGCAGGATGCCAAGCGCCTGCCG
CTGCTGGGCGATATCCCGATCCTCGGAAAGCTGTTCCGCTCCGATGGCTTCCGTGGCAAC
CGTACCGAGCTGGTGATGTTCGTTACTCCGCGCGTGGTGACGCCGGGCTCGCAGGAAAAC
CTCGATGGCCTGGAGCGTGCGCGACAGATCCAGGAGCGCGGCCAGCAGGCCATGCCGCGC
CGGAACAAAGATTTCGTGCAGTGACCGGAGCCGTCGCATGTTCAACATCCTCATCGACAC
ACCCAACCGCGACCAGCGACGTGTCCGCTGCCTGCACCGTGAATGCGGGATCGGCCGTGG
CGACGGCAACCTGGTGGTGCTGCAGGGCTGGAGCATCGCCCAACGCCATGCGGCGCTGAA
GCGCGAGGACCAGGGCATCTTCATCGAGAGCCTGGGAGGCCGCTCGCCGGTACTGGTGAA
TGGCGAACAGGTCAAAGGCAGCCGTGGCCCGCTCACCAGCCGTGACCGCGTGCAGATCGG
CGACTACCTGCTGCAGGTGGTGGACGACGACCCGCCGGCCGAACCCCTCGCCGATGCTGG
AAGTTTCAATGCGGGCGCGGCCAACGATGTACCGGTGGACGCCACGCCCGCACCGGCACC
CGCACCGGCGCAGCCATCCAGCGAACGCCAGCTGGCGCGGCCGGAGCAGCTGCCGCCGGA
CATGGCGGTCTATCGTGCAAAGCTGCATGCCTCGCTGGTCAAGCAGATGGACCTGCGCCG
GCTTGACGTGCGCAGCATGGACGATGAGTCGCTGCGCAACGCCACGATCAAGCTGATCGA
TGAGGTGATGCAACGGGAGTTCTCCGAGCTGCCCAAGACGATCAACCCACGCAGGCTGGC
CAAGGAGGTGCTCGATGAGGCCATCGGCCTGGGCCCGCTGGAAGACCTGATCGACGATGC
GACGGTGACGGAAATCATGGTCAACGCGCACGACCAGATCTTCATTGAACGTGCGGGCCG
GATCGAACGGTCCCCCATTGTCTTCACCAGTGACCGCGCGGTGCTGTCAGCCATCGAGCG
CATCGTGACGCCCCTCGGTCGCCGCATCGACGAAAGCTCGCCGATGGTCGACGCGCGGCT
GAAGGATGGCTCCCGCGTCAACGCCATCATTCCGCCGGTGGCGCTGCGCGGTCCGAGCAT
CAGCATCCGAAAGTTCGCCAAGCGCAAGCTGGAAGGAAAGGACCTGCTCACCTTCGGTTC
GCTCAGCCAGCCGATGCTGGAATTCCTGATCGTTGCGGTGCGCGAACGGCGCAACATCGT
CGTCACCGGCGGCACCGGCTCCGGCAAGACCACCCTGCTCAACATCCTTTCCAACTTCAT
TCCCGATACCGATCGCATCGTCACCATCGAGGACGCGGCCGAACTGAAGCTCGTCCAGCC
CAACCTGGTTGCCCTGGAAGCGCGTCCTCCCAACATGGAAGGCAAGGGCCACATTTCCAT
CCGCGACCTGGTGCGCAACGCGCTGCGCATGCGCCCGGACCGCATCGTGGTCGGCGAGTG
CCGCGGCGGCGAAGCACTGGACATGCTGCAGGCCATGAACACCGGCCACGAAGGATCGCT
GACCACCGCCCATGCCAACAATCCGCGCGAGGCGCTGTCGCGCCTGGAAGTGATGGTCAT
GATGTCCGGCATGGAGCTGCCGATGACGGTGGTGCGCGAACAGATCTCGTCGGCAGTGGA
CCTGATCGTGCACCAGAAGCGCTTCCCCTGCGGTTCGCGCAAGGTCAGCCACATCACTGA
GTTGACGGGCATGGAAAGCGGAACCATCCAGCTGCAGGATGTGTTCCTGTTCAAGGCACG
CTCCACTGCCGGACGCGATGGCAAGGTGGTGGGCGAGTTCGTCGCGACCGGTGCAGTGCC
GGAGTTCTATGAAGAGCTTGCCGAGCGCGGCGTCGCCGTTGACCTGGACATTTTCCGTAC
CGGGGGACGGCGGAATGAGTGACATCCTGCTGATCGCCCTGCTGTGTTTTGCCTGCGTGA
CGGGCTCGGTGCTGTTGCTGGCGCGTGCCAGCTCCGGCTTCATGGACCGCTACCGCGCCA
ACTTCATGGACCAGGCGCGGGTCAATCTGGCCGACATGTTCCTGTTCGTCGACCCGCGCG
TGCTGTTCAGGACCAATGTCCTGATGCTGCTGGCGATTCCCGTGCTGCTGTGGATCGTCA
CCGGCGGCAACCTGCTGCTGCCGATCCTGGCCCTGATCCTGCTGGCCATAGCGCCACGCA
AGATCTACCTGTGGCTGAAGCAGCGCCGCCTCGACCAGATCCAGCAGCAGTTGCCCGACG
GGCTGCTGATGCTGGCCGGCAGCCTCAAGGCCGGCGTCGGCTTCAATCCTGCGCTGGAAG
CACTGGCCCATGACGGCCTGCCTCCGCTGGCCCAGGAGCTGGCACTGGTACTGCGCGAGC
AGCACATGGGCGTGCGCACGGAGGAGGCGCTGGACAACTTCGCCGCCCGCGTGCCCATTG
CCGACGTGAAGCTGTTCGTGGCCGCCGTCAGCATTTCGCGCGAGGTTGGTGGCAATCTCG
CCGAGAGCCTCTCCACGCTCGCCGAAACGCTGCGGCGCAAGCTCATCATGGAAGGCAAGG
TCAAGGCACTTACCGCGCAGGGGCGCCTGCAGGGCATCGTCATGGCGATGCTGCCAGCCG
GCCTTGTCGGCTTCCTCGTGCTGTTCTATCCAGAAACGATGAACCCCATGTTCCACACCT
TCATCGGCTGGTGCGTCATGGCCCTGATCGGGGTACTGGAATACCTCGGCTACCGCATGT
GCCGCAAAATCATGACGATCGATATATGAACGCCCTGCTCATCCTGGTCGCACTGCTTGC
CGCTGCCGCTGTTGGGCTGCTTGCATTCGCGCTGCGCGGACTGGTGCAGTCGGTCGAGGT
GGACCAGCGCAACTACCAGGATCCGCTGCCGCTGCTGCTGCGCATCCTGTGGCCGCTGAT
TACGGTCGCTACGCGCCTGGCCGGGCCGCGCCTGTCCTCGGCACAGCTGGAGCGCGCGCA
TCGCAGCCTGCAGTCGGCCGGCCAGGACTTCGTGCTGTCACCGGAAGAACTGTATGGCGC
ACGGATCGTCTCCGCCGCCGTGGCCAGTACCTTCCTGTTGCTCACCATCATCCTGCTGGG
CCGGTTCGGAGTCGGCTCCGTGCTGATGGCCCTGGCATTCGGCGCACCCTTCGGGTGGAT
GTATCCCACGCTGTGGCTGGGCGAACGGCGGAAAGCGCGCTCCAAGCATGTGATCCGCGA
CCTGCCTATCTTCCTCGACTTCATCACCATGGCCGTCGAAGCGGGCCTGAACATCACCGG
TGCGATCGAACAGTCCGTCGACAAGGGTCCACCCGGTCCGCTGTCACAGGAGTTCTCGCG
CATGTTGCGTGATCTGCGCGCCGGCCTTCCGCGTGCCGAAGCGCTGCGGCGCATGTCCGA
TCGCGCCGACATTTCCCAGGTGACCAGCTTCACCAGCGCTTTGATCCAGGCGGACCGGGT
GGGTGCCAGCCTGAGTGACACACTGCGCTCGCAGGCCATGCAGCGCCGCGAAGAGCGCTT
CCTTCGCGCCGAGAAGCTGGCCCTGGAAGCGCCGGTGAAAATGATGCTGCCGCTGGTGCT
GTTCTTCTTCCCGCTGATCTTCGTCGTCCTGGCCTACTTCATCTTCCTGCAGATGAAGCA
GCAGGGCATCCTGTGAGTCCCCGCACATGAGAACCGGCGCCCTGATCCGCAACCACCAGC
AGTTGCTCAGCTGCGTCTGGCATGCCGATCGCTGGCACCAGCGGCTGCGCGGCCTGCTGT
TGCGCGCGCCACTCCAGCCTGGGCAAGGCCTGCTGATAACCCCCTGCTCGAGCGTGCACA
CCCTGGCCATGGGGTATCCACTCGACCTGTTGTTCCTGGACCGCGATCAGCGCGCCGTTG
GCTGGCGCGAGGCCGTGCGCCCATGGCGCGGCGCCTGGTGCCGCGGCGCCTACTCGACGC
TGGAAATGCCGGTGGACAGCCTCAGGCATATTGCTCCGGTGCTGGGCGAGACGTTCCAAT
GGTGCCCTTCTCCGCCTGCGGCACCGCCATCCACGAGGGCGTTGCAATGAAGCACATCCG
CACATCCATCCGCCAGCAGCGGGGGCAATCGCTGATTGAATTCTGCATCGTGGTTCCGGC
CTTCGTCTTCCTCATCCTGGTCATCTTCCAGTTCGTCCTGATCTATCGCGCCAAGTCGCT
GCTGGATTTCGCCACGCTGCAGGCCGCGCGTGCCGGCGCGGTCAGTGGCGTCAATCATTC
CGAGATGCGCAGCGCACTGGAAATGGCAATGGCTCCCCTGTACGCGACCTCGCCGGATGC
CGCCGGTGCCGTCGCCGCCCGCGCCAAGGTCGCCCTGCTGTGGAAGAACCCGTTGCTGTC
ACCGAAGATCGAGGTCATTTCACCCAGCCGCGCGGCGTACAACGAGTTCCGCGAGCGCCA
GTTCGATGGGCGCTATGCGCTGCCGAACGACAATCTTGCCTTCCGCGATGCACGTGTCGG
CAGCAGCCGCGTCAGCGTGCAGGACGCCAACATCCTCAAGATCAAGGTCACCTATCCGAT
GCCCCTGATCGTTCCCTTTGCCGACCGGGTGATTGCCGGTCTTTCAGACCTGGTCAGCGA
AGGCGACAGCTTCCGCCCGGCCTCGATGCTGATCGAGGACCCGATCACCGGCCATCGCCG
CATGCCGATCGAGTCCTACGCGATCGTCCGCATGCAGAGCCCCGTGCATGACAGCAACAA
CCTGGCGCGCTGACATGCAGGTGCTGCTGGCCAGCCTGTTGATGGCAGCAACCTGGGCCG
TCGCCGCACAATCCACGGACGCTGCTGACAACGAACCTCCACAGGCGCGATTGCTGGCAC
GCGCTTATGGCCTGGGCCCACTCGGTCCAAGCTCGCCTGGTGGTGAGGTCGAGGTCGAGA
TCCGTTTGCGCGGGCCTGCCATCCGTATTGATTTCCGCGGCGACAATGCGCCCGATGCAT
GGCTGACCACCCAGGGCCAGCGCGGCCGGGCATGGCTGGTGAGCGAGCGCGGCAACTACA
CGCTGCCGGTCGCCGACGCCAGTGGTCCCTACTGGTACGATCCTGCCGCCCCATGCCACA
CGATCGGAGGGCGCTGCTCTCCCGCACCCGGCGAGTTCATCCTGGGTCGCCTCGCTGCCG
GCTGGCGCTATGACAATGCGCAGGGCCCTGATGGCACCACCTCCGGCACGTTGTGGATCG
ATACCCGCACGGGCCTGCTGCTGGGTTACCGCGGACGCACCGGCAACCAGCGTACCGAAC
GCGGCCTGCGGGTTACCGAGGTCACATTCGATGAGGTGCCGTCGAGCCTGTTCGACCCGC
CCGCCGGATTGCGGCGACGCACGCAGGATGCGGCGAACTGAGCGAGGTGGTTGCAGTGCC
GACACCGTGGCGCGGGAGGTCTCACTCCCTCCGCGCCGGTAGATCCACGCAGCGCGTGGA
TCTACCGCTGGCCCGCCCCCCTTAGAAGCCTACCCGCAGGTTGATCTGCCCGCCGACATC
GCGGCGGCCATCACCGTGCTGGCCCTGCACGAACATCGACAGCTGGCTGTTGCGACCCAG
GCCGACCGCCACGCCGAGCTGGCTGACCAGCGCATTGCGTGCCATCACCGCGCTGTAGAC
ATCGAAGGCATCGCCACCGACCGCGAAGCGGTTGCGGCTGGCCACATCGGTGTCACCCGA
TGCATGCTGCCAGCCCAGGCCGACGGTCAGCTGCGCCGGGAAGCGCGCGCCGCTACCCAC
GTCCCAGCGGCCCCGCACGCCCACTGTGCTGACGTTGAGCGTGTCCTTGCCACCTTCCAG
CACCAGTGCGGCACTGCCACCCTGCTCCAGCGCACGATCACTGTCGACCCAGTGCCGGGT
GAACTGCACGTACGGCTGCAGTTGGGTCCTGCCATGGGTCCAGGTCCAGCTGCCTTCGAC
CTGGGCGATGGTCACGTCCGAATCCTGGCGGCTGTACAGGGTCTGGCCCAGCAGAGGCAC
TTCACGCGTGGTGCGCGTGCGGTAGTCACCGCGCGACACGCTGCCACCGACCGCAAAGCC
GTTGTTCCACTGTCCCTGTGCATACAGGCCGAACGTGTTGCCGCGCAGGCGGGCGCGCGA
ACTGCGATCGTACAGGCGCGTATCCAGCCGTTCGTTGCCGGCCGCCGCACCCAGCACCAC
GTGTTCACCCAGCTGCCAGTCCACACCCGCCATCACCGCATTGCGGTTGGAACGGATCTC
ATCGCCATTGCCATCGCCATCCTGCTTGAACACCTTGCCGCTACCAGCCAGCCAGGCCGA
GGCACGCTCACCACGCACGGTCGGCAGCTCACTGCCCAGGCGTTGGCGGATGCCCTCTTC
CAGATAGTTGTCGTACAGCAGCACCGCGCGGCTGGCCGCGTGCACTTCGCCGGAGAGCTG
GTCGAATGCGCTGCGCGCAGTGCTGGCGTCATACAGCAGCACCGTGTTGTACAGGCCCAG
CGCCGCGCCACTCTGCGGCAGGCTGTCCAGCGCCGCAGCGGTGTTGTACTGGTTGCGCGT
GTTGGCCACGGTGGTGAACGCCGCCGTCTGCGCCACGTCGATCTGCAGGTTGGCGGTGTT
GGCGGTGTAGACCGGGGTGATGGTCAGGAAGGCCGACGGCGAGTTCGCCGAGGCGAACTG
CCCGCTCACCCCACCGCCCGCGTTGATCACCGTGTACTGCTGGCCCTGCTGGTAGCTGGT
GCTCGGCGAGATGGTGTTCACCTTTACGGTGCTGCCACCCACGTTGGCGCTGCCGCCCAC
CTGTACCGTATCGCTGCCGCTGGCACCCAGATCGATGCCCAGCGTGCTGCCCGGCGACAG
GGTCAGGTTGCCACCCACGGTGATCGTGCCGGTGCCATTGCCTGTGCCGCTGCCGTTGCC
CGGGCCATTACCCGGCGACAGCACGCCACCACTGGACACCGTCACGCCACCGCCGGTGCC
ACCAATGGTGCCGGTGCCGGACAGCGTGGTACCGCTGCCGATGGTCCACTGGCCGCCGAT
GGTGCCGGTGACATTCAGGCCGCCGCCGGTGACCTGGCCGGTACCGTTGAAGCCACCACT
GTTGCCGCCGAGGTTCAGGCCACCGGGGCCGGCCTGCACGATGCTGCCGCCGCCGCTGAT
GCTGCCGCCCAGCGTGGTGGTGCCACCGGTGTTGATCACCAGGCCACCGTTGTTGGTGAT
GTTGCCGGTGATCGCGCCGCTGGCCCCACCGTTGCCGACCTGCACCGTGCCACCGGCGTT
GATGGTGGTGCCACCGGTATAGGTGTTGTTGCCGGTCAGGATCACGGTGCCGGTGCCGGC
CTGGGTCAGGCCGCCGCTGCCGCTGATGGTGCCGCCGACGGTGCTGTTGCCGCCCACGTT
GAACACCAGGCTGCCGTTGTTGCTGACGTTGCCGGTGATCGCACCGCTCGCGCCACCGTT
GCCGACCTGCAGCGTGCCGCCGGTGTTGATGGTGGTGCCGCCGGTATAGGTGTTGTTGCC
GGCCAGGACCACGGTGCCGGTGCCGGCCTGGGTCAGGCCGCCGCTGCCGCTGATGGCGCC
GCCGACGGTGCTGTTGCCACCCACGTTGAACACCAGGCTGCCGTTGTTGACGACACTGCC
GCCGATCGCACCGGTCGCGCCGCCATTGCCAACCTGCAGCGTGCCACCGGCGTTGATGGT
GGTCGGGCCGGTATAGGTGTTGTTGCCGGTCAGGGTCAGCGTGCCGCTGCCGGCCTGGGT
CAGGCCGCCACTGCCGCTGATGGTGCCGCCCAGCGTGGTGTTGCCGGCCACGTTGGACAG
CAGCGTGCCATTGTTGGTGACATCACCGACGATCGAACCGGTCGCACCGCCATTGCCCAG
CTGCAGCGTGCCACCGGCATTGATGGTGGTACCGCCGGTGTAGGTGTTGGTGCCGGTCAG
CAGCAGCGTACCGCTGCCGGCCTGGGTCAGGCCGCCACTGCCACTGATGGTGCCGCCCAG
CGCGGTGTTGCCGGCCACGTTGGAAATCAACGCACCATTGTTGGTGATGTCGCCGGCGAT
GGCGCCGGTTGTACCGCCATTGCCCACCTGCAGCGTGCCGCCGGCATTGATGGTGGTACC
GCCGCTGTAGGTGTTGTTGCCGACCAGGGTCAGCACCCCGCTGCCGGCCTGGGTCAGGCC
ACCACTGCCACTGATCGCGCCGCCGACGGTGGTGTTGCCCGCGACGTCGAAGACCAGGCT
GCCGTTGTTGGCGACATTGCCGGTGATCGCACCGGTGGCACCGCCATTGCCCACCTGCAG
CGTGCCACCGGCATTGATGGTGGTACCGCCGGTATAGGTGTTGTTGCCGGTCAGGGTCAG
CGTACCGGCACCGGCCTGGGTCAGGCCACCGGTGCCGCTGATGGTGCCGCCCAGCAAGGT
GTTGCCGGCCACGTTGGACACCAGCGCACCGTTGTTGGTGATGTCACCGACGATCGCGCC
GGTCGCACCGCCATTGCCCACCTGCAGCGTGCCGCCGGCATTGATGGTGGTACCGCCGGT
GTAGGTGTTGTTGCCGGTCAGCACCAGCGTGCCACTACCGGCCTGGGTCAGGCCGCCGCT
GCCACTGACCACCGCACCCACGGTTGCCGTCGTGCCCAGGTTGTAGACCAGGCTGCCATT
GTTGGTGATGTCGCCCAGCACCGAGCCGGTGCTGCCGCCATTGCCGATCTGCAGCGTGCT
GCCACCATTGATGGTGGTGCCGCCGGTATAGACGTTGTCGCCGCTCAAGGTCAGCGTGCC
GGTGCCGCTCTGCACCAGGCCACCAGTGCCGCTGAGCACACCGCCGAAGGTGGTGCTGCC
GTTGTTGCCGCCGGTGGTCAGGGTCGCACCGCCCAGCACCACGCTGGATCCGGTCACGCC
GGCCAGGCCACCGATGCTCTGGCTGCCACCGGCACTGATGTCCAACGTGCCGGCACCGGA
CAGGTTCACCGTGCTGGCACCGGACAGGCTGCCACCGGCCGCCACCGCCAGCGTGCCGCT
GTTGATGGTGGTGGTACCGGTGTAGGTGCTGGCGCCGCCCAGGGTGACGGTTGCCGCGCC
ATCTTTCAGCAGGCCGCCAGCGCCGCTGATCGGGCCATTCAAGGTCAGCGCGTTGCTGCC
CGCCAGGGTCAGCGTGCCATTGGCCAGCTGCACGGTGTTGGCCAGGGTCAGCGCGCTGGT
GCCGTCCAGGCTGGCGTTGCCGCCCACGGTCAGCGCGCCGGTGCCCAGCGAACCGTCGTT
GCCCAGCAGCAGGCCACCGGCATTGAGGGTCACGCCGCCCGTGAAGACATTGACGCCAGT
CAAGCCCTGGATGCCTGCGCCGTTCTTTACCAGGCCACCGGCCCCTCCGATGGTGCCGGC
GAACGTGGTATTGCCCACGCCATTGAGGGTCAGCGTGCTGCCGCCCAGCACAACGGTCGA
ACCCGCCACGCCTGCCAGCGAACCGATCGCCTGCGCACCACCCGCGCTGATGTCGAAGGT
GGTACCGGCATTGGCCAGGTTCACCGCACCGGTCGCCGCCAGGCTGCCACCGGCGCCGAT
CGCCAGCGTGCCGGCGTTGATGGTGGTACCCCCGGTGAAGGTGTTGGTGCCGGTCAGCGT
CTGAGTCCCCGAGCCCTCCTTGATCAGGCCACCCGAGCCGGCCAACGAACCACTGAACGT
GCCATTGCTGGCATCACCGATCGTCAGCGTGTTGGCCCCCAGGTTCACCGTACCGTTGCC
GACCAGTGTGCCGAACTGCTGCGTGCCGCTGCCCGCCGACAGATCGAAGATCGCACCCGA
GGCCAGGTTGACGATGCCACTGGCGTGCAGGCTCGCGCCAGCGCCCAGTGCCAATGTACC
GGCGTTGATGTTGGTGCCACCGGTGTAGGTGTTGGTGCCGTTCAGGGTCAGCGTTGCGGC
TCCCTCCTTGGTCAGGCTGCCGGTGCCGCTCAGGTTGCCGTTGAGGGTGAGGTTGTTGCT
GCCGAGGACGGTCAACGCGTTGTTGAGGGTGAAGTTGTTGGCGAGGGTGACCGCTGTGTT
CGAATCGAGCGTCGCAGCGCCTGCGACCGTCACCGCACCGGTGCCCAGCGCAGCATTGTT
GCCGACCACCAGGCCGCCGGCGTTGAGCGTTACGCCGCCGCTGAAGGTGCTGCCGCCGTT
GAGCGTCTGCACGCCTGCACCGTTCTTGACCAGGCCGCCGTTGCCACTGATCGCACCGCT
GAAGGTGCTGTCCACGGTGCCGCCCAGGGTCAGCGTGCTGCCACCCAGCGCCACCGTGCT
GCCGGCGACGCCGGCCAGCGAGCCGATGGCCTGGTTGCCCGCCGAAATGTCGAACGTGCC
GGCACCGGCCAGGTTCACCGCGCCGGTCGCGGCGAGGCTGCCACCCGCGCCGATCGCCAG
CGTGCCGTTGTTGATGGTGGTACCACCGGTGTAGGTGTTGGCACCGCTCAGGGTCACGGT
GGCCGCACCGTCCTTGACCAGGCCGCCGGTACCGGAAATCACACCGCCCAGTGTCAGCGC
CTGGCTGCCAAGCAGGTCGAGGTTCGCGCCCGCTGCGAGCCCGATGTTGTTGGCCAGGTT
GACGCCTGTCGATGCGTCCAGCGTCGCGTTGCCGCCCACTGCCAGCGCACCGCTGCCGAG
CGCAGCGTTGTTGCCGACCACCAGGCCACCGCCGTTGAGTGCGACGCCACCACTGAACAG
ATTGGCGCCTCCCAGTGTGAGGACGCCGGCGCCATTCTTGACCAGGCCACCGGTGCCGGA
AATCGCGCCATCGAAGAGGCTGTTGCCCACACCACCGAGTGTCAGCGTCTGTGCACCCAG
GCTCACCGTCGAGCCCGCCACGCCGTTCAACGAGCCGATGGTCTGGTTGGCCCCTGCGGT
GGAGATATCGAAGCCGGTGCCTGCAGCGCTCAGCGTCACCGCGCCGGTGGCTGCAAGGCT
GCCGCCCGGACCAATCGCCAGCGTACCGGCAGTGATGAAGGTGCCGCCGGTGTAGGTGTT
GGCACCGGTCAGCGTCTCGATGCCCGTACCGACCTTGGTCAGGCCACCCGTGCCTGCGAT
CGAGCCACTGAAGGTGCCATTGGTGGCGCCGCCGACTTCGATCGAGTTGGCGCCGAGGTT
CACCGTACCGTTGCCGACCAGGGTTCCGAACACCTGCGTGCCGCTGCCGGCAGACAGATC
CAGCGTGGCACCTGTGGCGAGGTTCACGGTACCGCTCGCCGCCAGGCTGGCACCGGCCCC
CAGCGCCAGCGTGCCGGCGTTGATGTTGGTGCCACCGGTATAGCTGTTGATGCCATTCAA
GGTCAGCGTCGCGCTGCCGTTCTTGGTCAGGCTGCCGGCACCGGAAAGGACGCCGTTGAG
CGTCAGTGCGTTGGTCCCGAGCACGGTCAGCCCGGCGTTGAGCGCGATGTTGTTGGCCAG
CGTTGCCAGGCCGGTGGTATCCAGCGTGGCAGCACCGCCGACCGTCAATGCACCGGTGCC
CAGCGCCGCGTCATTGCCGAGTACCAGCCCGCCTGCATTGAGGGTCACGCCGCCGCCAAA
GGTGTTGGCACCGGACAGCGTCTGTACGCCCGCGCCCACCTTGACCAGCCCCCCGCCGCC
ACTGATCACGCCGTCGAACGCGGCGTTGCCGGCCGTACCGAACGTCAATGAGTTTCCGCC
CAGCGCCAGCGTGCTGCCGCCCAGACCATTGAGTGCGCCGATGGTCTGGCTGCTGCCGGC
ACCGGAGATATCGAAGCCGGCGCCCGCCCCCAACGTGACGTCACCCGCCGCGGCCAGGCT
GCCGCCCGTGCCCAGCGCCAGCGTGCCGGCATTGATGGTGGTACCGCCGGTGTAGGTGTT
GGCACCGGACAGCGTCAGCGTGGTAGCGCCGTTCTTGATCAGGCTGCCATTGCCGCCGAC
CACGCCCGACAGCGTCAGCGCATTGCTGCCCGGCACCGTCAGTGCAACGCCCGAGCCCAG
CGTGACCGCATTGCCGAGCGTCACTGCCGCGCCCGCATCCAGCGTGGTGCTGGTATTCAC
CGCCAGCGCGCCGGTACCAAGCGCACCATCCGCACCGACGACCAGGCCACCACCGTTCAG
GGTCAGGCCGCCAGCGAAGGTGTTGGTGTTGTTGAGGGTCAGCAGGCCCGTACCGTTCTT
GACCAGGCTGCCATTGCCGGCCACCACGCCACCGAGCGTGACATCGTTGCTGCCGCCCAG
CGTCAGCTGCGTGCCCGCACCGAAGTTCACTGCATTGGCCAGGTTCAACGCCACCGTGCT
GTCCAGCGTGGTGGTGCCACCGATGCCCAGCGCACCGGTGCCGAGCGCGCTGGCATTGCC
GAGGATCAGGCCACCCGCGTTGAGTGCAACACCGCCACTGAAGGTGTTGGCACCGGACAG
CGTCTGCACGCCGGTACCCGTCTTGACCAGGCCGCCAGTGCCACCGATCACGCCGGCAAA
GCTGCCGTTGCCGGCGCCGCCAAAGGTCAGCGACTGCGCGCCCAGCGCCAGCTGGCTGCC
TGCGACGCCGTTGAGTGCGCCAATGGTCTGCGCGGCACCGGCTGCGGAGATGTCCAGCGT
CGCACCGGCGCCGGCAAGATCCACCGCACCGGCCGCGGCAAGGCTGCCACCGGCCCCCAG
CGCCAGCGTGCCGGCGTTGACGGTGGTGCCCCCCCCGAACGTGTTGGCGCCAGACAGCGT
GAGGCGCGCCGCGCCATCCTTGATCAGCCCGCCGGCGCCGAACACCGGACCGGTCAGCGT
CAGGTCATTGCTGCCCAGCACGGTGAGGTTCGCGCCGGCGGCGAGGCCGAGGGTGTTGCC
CACCGAAAGCGCCGCAGTGGCATCCAGCGAAGCGTTGCCGCCCAAGTCCAGCTGGCCGGT
ACCCAGCGCCTGTGCGTTGCCAAGCTGCAGTACGCCCGCGTTGAGCCCGACGCCCCCGCT
GAACGTATTGGCGCCGTTCAACGCCAGTGTCGCCGCACCGTTCTTGACCAGCCCGCCGGT
GCCGCTGATGACGCCCCCCAGCGACACGTTCTGGCTGCCCAGCAGATCCAGCACCGCACC
GGCGCCGAGGTTGACGCTGTTGGCCAGGTCCAGCGCCACCGAACTGTCCAGCGTGGTATT
GGCCCCCACCGACAATGCACCGGTGCCCAGCGCGCCGGCATTGCCCAGCAGCAGGCCGCC
GCCGTTGACGGTCAGCCCGCCACCGAAGCTGTTGGCGCCATTGAGGGTCAAGGTGGTGGC
ACCGTTCTTCACCAGCCTGCCCGCACCGGACACCACCCCACCCAGCGTGATCGACTGCGA
ACCCGGCAGCGACAACGCGGCGCCTGCACCCAGTGCCACGTTGTTGCCCAGGTTCAGCGG
CGCACTGCCGTCGAGCGAGACGTTGCCACCGATGCCCAGCGTCCCCGTGCCGAGTGCGCC
GCTGTTGCCCAGCAGCAGGGCGCCAGCGTTTGCGTTCAGTCCACCACTGAAGGTGTTGGT
ACCGTTCAAGGTCAGTGTCGCCGCGCCGTTCTTGACCAGGCTGCCGGTGCCCGTGATGTT
GCCGGCCAGGGCCAGGTTCTGGCTGCCCGGCAGGGTCAGGGCCGCGCCGAGGTTGATCGC
ATTGCCCAGGTTCAACGCTGCCGTGGTATCCAGCGAACCGTTGCCGCTGACCGTCAACGC
CCCGCTGCCGATCGCACTGCTGTCGCCCAGCAGCAGGCCACCCGCCGTCAGATTCACGCC
GCCACTGAAGGTGTTGGCGCCGCTCAGCGTCTGCACGCCGGTGCCCTGCTTGATCAGGCC
ACCGGTGCCGCCGATCACGCCGGCGAACGTCTGGTTGGTGGCATCACCGAAGGTGAGCGT
GCTGCTGCCCAGCGTCACCGTGCTGCCGGCAATACCGGACAGCGCGCCGATGGTCTGGTT
GCCGCCGAGCGAGATGTCCAGGTCCGCGCCAACGCCGGCCAGGCTGACCGCACCGCCGGC
GGCCAGGCTTCCGCCGCTGCCCACCGCAACCTTGCCGGCATTGATCGCCAGGCCGCCGGT
GAAGGTATTTGCGCCACCCAGCGTAAGCGTGGCTGCACCGTTCTTGACCAGGCTGCCGGT
GCCACCGATGGCGCCGCCCAGCGTCAATGCGTTCGAGCCCAGCACATTGAGCGAGCCACC
CGCGCCCAGCGTGATGCCATTGCCGACCGCAAGCGCCGCGCTGGTGTCGAGCGACACCAC
GCCACCAACATTCAGCGCACCGGTTCCCAGTGCTCCAGCGTTGCCCAGCACCAGGCTGCC
GGCATTGAACGCCACGCCGCCGCCGAAGGTGTTGGCGCCATTGAGCGTCAGCGACGACGC
ACCGCTCTTGACCAGGCCACCGGCGCCACCGATCACGCCGTTGAACGTCAACGCCTGGTT
GCCGAGCAGATTGAGGCTGGCACCCGAACCGAGGTTGACCGCGTTGGCCAGTGCAAGCGC
CCCCGTGGTTCCATCGAGCGTCACGTTGCCGCCGACACTGAGCGCACCGCTGCCCAGCGC
AGCAGCATTGCCCAGCAGCAGGCCGCCGCCGTTGAGTGCCACGCCGCCACTGAGGTTGTT
CACGCCCGACAAGGTCTGCACGCCGGTGCCCAGCTTGACCAGGCCACCCGTGCCTGCGGC
GAACGTGCCGCTGTAGCTGGTATCGCCCAGCCCCGCGAGGGTGAGCGTGTGGCTGCCCAG
GTTGACCGAACCGCCGAGGCCCGCCAGCGAACCGATGGTCTGGTTGGCGGCCGCCGACAG
GTCCAGGGTGGTACCGACGCCGACCGTGATCGCACCGGTGGGTGACAGGCTGCCGCCCGC
GCCCAGCGCCAACGCGCCTCCGGCCAGGTTGAAACTGCCGGTCAGCGCATTGGCGCCGTT
CAAGGTGAGGGTGCCGGCGCCGCTCTTGGTCAGGTTGCCGGCACCGGAGATCGAACCGTT
CAATGACAACGCATTGCTGCCGAGCAGGTTCAGCGAGCCCCCGCCATTGATCACCAGATT
GTTGCCCAGGGTGAAGCCCGCCGTCGTATCCAGTGAAGCGCTGCCACCCACGGTCAGGTT
GCCGCTGCCCAGTGCACCGGCATTGCCCAGTACCAGGCCGCCGGCATTGAGGTTGACGCC
GCCGGAGAACAGGTTTGCGCCGCCGAGAGTAACGATGCCGGTGTTGTTGACCGTCAGCCC
GCCAGTACCGGACAGCAAGCCCCCCAGGCTGAACGCATTGGTCCCTGCCAGGGACAGACT
GCCACCAAGGCTGAAAGCGTTGGCCAGGTTCAGACCGGCCGTGGCGGAGGCGATGGCACC
GCCGTTGGCGGTGAACAGCCCTGTGCCGAAGGAACCGGCATTGTTGAAATTGACCAGGCC
ATCATTGAGCGTGGTCGTACCTGCACCCGCCCACGCACCCTGCAGGTTCCAGGTGCCGCT
GTTGACGGTGAGCTTCTGGAAGTTGAGGTACTGGTTCCAGCCCAGCGTGGTCACCGCTCC
GCCGGTGCCGGACCCCGGACCGCTGACGACGTTCTGCAACACCAGCGTGTTGTTGGCCGC
ACCACTGCCGGTACCGGCGTCGACCGATCCCGCAGCCGCAACCTTTACCCCGGTGACACC
GGTAATCACGCCGGCAAGAGCGCTGCCGCCGCCGCTCACAACGCTGGAACCCGACACTGC
GGTGAAGGTGTTGCCGCCGCTTGAATCACCCAGGTGAACGCTGCCACTGACCGCCCCCGC
ATTGAGGAACGTGTTACCGCCAGAAGCACCCAGGCCGACGCGTCCGTCGATGGTGCCTGT
GTTGGCCACATTGGCGGCTGCACCACCATAAGTCACCACCGTGGTCGCGTCGGAAACGCT
GCCTGCACCGATCAGCGACGTGCTGATCAGGCCGGCGTTGTTGATGGTGGTGGTGCCGTT
GACATTCTGTGCCACCAGCGCCTGTCCACCGAAGCCCAGCAGCGTTGCGATGTTGACGAC
ACCCTTGATCTGTCCGCTGGCGTTGTTGTTGACGACGATCGCGCTGTTGTTGGCAGAACC
ATTGCCGATGACCAGGCCGGGCGAGGCGAGGATGATCGAGCTCGGATCGATCGTGCCATT
GTTGTTGACCGTCACGTTGTCGCCGGTCAGCGTTGCTGCGTTGCCGCCGCCTACAATCGG
CGGCGTACGCAGCAATGCACCCGCGTCGATGTTCAGCGTGAGGCCGTTGGTCGCGTTGGA
GTAGTTGTTGATGCTGGTGGTGCTGTCGCAGTTTACGGTTGTGGTGCCCGTGCACGCTGC
GAATGCCGATCCGCTGGCCAGTGTGGCGGCCAAAGCCGCCGCCAGCTGGTGCGCCCGCAA
TCGCGGCACCCGCCCTGCGCTGACCGCGCTTCCGCCGGGGTTCTGGGCGACCTCCGAAGC
AACCTGCATTACCCCAAGGGCACGATTGAAAACCAGACGGTAAATGCGGTTCATCGGTAA
ATCTCCATGAAAAGACCGGATGGCACAGCTGGCAGGTTTTTTGGAGACAATGCGGCCCAC
CCCGGCTCCCCGAACGGGAACAAGGCCTGAAGGCATTAACTCCTGAAAATCTTCACATCT
TCACGCGATCGCACCCGGGGACAGGTGCGCCAGCGCGTCCGTCAAGCCGAAAACTCCCCG
ATTTCGCCCGACGAATGGCGGCACTGTGCGACCGACGGTGCCAGCGGCATGTGAATCACG
CGCGCTATTTTTATGACGTGCGTCAAATAACAGGGGCGGACAAAATGGTTTTGCCGAAAA
TGCATATTGCTGCATGTGGCGGAGAATCCATTCCCCGCCATGAGTAAATAAATTCAGCTG
CTGGAGAGTTTCATCAGCACCAGGCCGGAAACGATCAACACCGCCGCACCGATCCGCATC
GGGCTGACCTGCTCGCCCAGGAACACAATGCCAACCACGAACGCCCCGACCGCGCCGATG
CCGGTCCAGATCGTATAGGCGGTTCCCAGCGGCAGGCTGCGCATGGCCACCGCCAGCAAC
CAGAAGCTGGCGATCATGCCGATGATGGTGACCACGGTGGGGGTGAGCCGGGTGAAGCCT
TCGGACTGCTTCATGGACACGGCCCAGACGATTTCCAGCAGGCCGGCAAACAACAGATAG
ATCCAGGCCATGACGGCCCTCCTCTTGGTAGGGCCAGGCCGTCCTGGTCATTGGTTCCCG
ATGTGGGGGAGGTCGTTCCTCCTGGCCGGCATTCTAGCAACGGGGGTGGGTACCGGCCGC
TGCCGCCGGGAGCGGGTTACAGCCGATTCAGTGCATGAAGCTGGCGTCGATGGGCCCGTC
TGCGCTAGAATGCGCGTCTGCCATCGGCCAGCCCGATGTGCAGTCCGGCTGTGGTCTCCG
GCGCGCCGCGCGCTGTTTCCCCTGATCCGTGAACTGGCCGCCCACCGGGCGGCCAACGTC
TCTATGGTGGCCCCGTCGGCCCCTCGCGACGCTAGGTCGAAAACCCCGCCAGGGCCGGAA
GGCAGCAACGGTATCGATCGACGCGGGCGCCGAGGTCAGCCGGCGGGGCCACCGCCTTTT
CCGCACTGGGCTCAGATCCCTTTGCATGGCAGAGGGATCTGACCCCGGCTTCGCATTCTT
GGCCCGGCATGGCGCCGCGCTACCCTGCCTCGGGCGTGCCCTGGTGGAACACCATGCGCC
ATCTGTCCCCGTGCCGGCGCCACAGCGAACTGCGCAGCACCCAGTGCTGCAGCTGCCCAT
CAAGGTGATGGCGGCTGCGGTAGCGCACCTGGGCCAGGTCCTGCGACAGCAGCCAGACGG
CGTACTGCTCCGATTCGATCTGCACCTGGGCACGCTCCAGCGGAATCTCCACCAGCGCGG
CCGCACGGTCGTAGCACTGGCCGGAGCTGCCGATCTCGCTGAAATCCTCATCCAGCAATG
CGGCCAGTTGCTCGCGGTCGGCACGCACCTGCGGCGCATGCAGTGCGCGCTCCAGCGCCT
CCAGCCCGGCAGCCAACGCCGCATCTGCGGGCTGGCCGGTACCCCTCACGGCGGGTCCTG
GGCCAGCACGTGCGGGGCGGTCGGGCTCGCCAGCGGCACGCACTGCCCCGGCTGCGCCAC
GCGGTGCCCACGCGCAGCCAGCGCCAGACCATCGGCCGCGCTGGCGTAGTGGTACAGCAT
CATCCGCGCCTGCAGTTCGGCGCTGTACTCACGCTCCAGATCGTCCACGCCGGTATGCGA
GGGATTGCCGTGCAGGCCGCAATCGTGAGCGATCAGTTCGTTGTCACTGGCAAAGCGTGC
CAGCATCTCCGGAATCGGCCGGGTATCGCCGCTCCAGGTCAGCGCGCCCTGCAGGCGCAG
GCCATAGGCCGTCTCCGGCCAGTGGTGGCGCACCGGAAACACTTCCAGGCGCACGCCCTC
GTGCCAGAACGCCTCGCCCACCACGATCAGCTGGAAGGCATCCCAGAAGTTCGCACCGCC
CTCGGCCAGCACGTTCGGGTAATCCCCGATGCGCTTGTGCAGCAGCGGAACCACCGTGGC
GGGCACGTACAGGCGCACCTTGCCGCGCCGGTGCGCATTGAAGAAGGTATCCACGAACAG
GCGCTCGAAGCCGGCCACGTGGTCCAGGTGCACATGGGTGACGAACAGCGCCTGCGGCAT
CTGCCCGTAGTGCGCCTTGAACGCGGTCAGGCCTTCGCCACCACAATCGATGGTCAGCCA
TGGGCGCCCATCGCGCTCGATCACCGACATCGGCGACCCCAGCTCGACCGCCGACGCATT
GCCGACGCCGAGGAAACGCAACGCCCAGTCCATCAGGTGCCCCGGTTCCAGGCCATGTCA
TAGGCACGGCGCAGCCGCGCGTAGTCCTTCTGCACGTCTTCCACGCTGCGCTCGCCGCGC
AGCTTGATCAGCGAGCGCAGCAGGCGCTTGAGGTTGCGCTCGCGCCAGGCGGTCGCCGGG
ATGCGGATCACGCCGCGGTCGAAATCGATCAGCCAGCCATGGCCGCTGCCATCGAACAGG
ATGTTGTGCGCGTTGAGATCGGCATGGTCCAGGCCGGCACGATGGAAACGGGCAATCAGG
CGCCCGGTCTCCTCCCAGGGAGCCCCCCGGCCGGCCACCAGTGCGCGGTCGGCCAGCGAG
CGCACGCCCTCGATCCGCTCCATCAGGATCGCCGCCCGGTAGCGCAGGCCCTCGCGCATG
TAGAACGCGGCGATCGGCCGTGGCACCGGCAGCTTTTTCTCGCGCAGGGCGCGCATCAGG
CGGAATTCGGCGAAGCTGCGGGTCCGGTCCGAGCCGCGCCAGAGGTACTGGTCATGGCTG
ATACGGGCCGCCATGCCGCCGCGCAGATAGTGGCGCAGCACGCTGGCACCGAACGGCGCA
TCGACGAACCAGGCGCTGCCGCGGCCGCCCTCGCCCACCGGCCGGGCCCTGCTGCCCCAG
TGCTGGGGCGAGAACAGGCCGATCTCGGCTTGCCGCAGCCGCTCGCGGTCGAACAGAATG
GCCCCGATGCCGCGACCCTCGCGGCATGGCGTCAGCGCTTCATTGGCGTCGAATGCGACC
ATTTCATTGAGTCTAACAACACATGGCATCAGCGTCCTCCTCCTTGTGCCTCCTGCGCCT
GTCCGCACTTGGCGATGTCACCCACGTGGTGCCCCTGGTGCGTACCCTGCAGGCCGCGCG
CCCGGACACGCCGATCCACTGGATCATCGACAAGGTCGGCCACAAGCTGCTCGACGGCCT
GCCCGGCGTCACCTTCCATGCCTACGACAAGAAGAGCGGCATGGCCGGGGTCAAGGAACT
GCGCAGGCAGCTGCCGCCGGGGCGCTTCGAAGCGCTGCTGCAGATGCAGGTCGCGTTCCG
CGCCAACCTGCTGTCGGCCTTCATTCCGGCCGAGCGCCGCATCGGCTACGACCGCAGCCG
CTCGAAGGACCTGCATGGGCTTTTCATCAACGAACGCATTCCCGACCGTCCGGGCATCCA
TGTGCTCGATGCCATCGGCAGCTTCTGCGAACCGCTGGGCCTGCGCCAGACCGAGGTCAG
CTGGGACCTGGCCGTGCCGCAGTCGGCATATGAGTGGGCCGCCGCGCAGTGGCACGACGA
TGGTCGCCCGGTGCTGATGATCTCGCCGTGCTCCAGCCACGTGCGCCGCAACTGGTACGC
CGACCGCTACGCCGCCGTGGCCAACCACGCGGTCACGCGCGGCTGGCAGGTGGTGCTGTG
CGGCGGCCGCAGCGAACTTGAGCGCAGCATGGCCGACGCCATCCAGGCACAGCTGCACAC
GCCGGCGCTGGACCTGGTAGGCAAGGACACGCTGAAGCAGCTGCCCGCCCTGCTGGCCCG
CGCCAACCTGGTGATGACGCCCGATTCCGGCCCGATGCACATCGCCAACGCGATGGGCGC
CAAGGTGCTGGGCCTGCATGCGGCCAGCAATCCGAACCGCAGCGGCCCGTACTCGGATCG
TCGCTATTGCGTGGACCGCTACGACGATGCGGCACGCAAGTACCTCGCCAAGCAGGCCAC
CGATCTGAAGTGGGGCACCAAGATCGAGTTCGACGATGTGATGGAACTGATCACCGTGGA
AGACGGTATCGCTGCCTTCGAACGCTACGTCGCCGACCACCTGGGGTGAGCGGCAGGCCG
CCCGGGATTACACGCGCTGCGCGTAATCCTGATAGGACTTCTCCTCCACGTACGCCGAGC
CCAGCGCCAGGTTGATCGCCTTCTTGATGCGCGCGCGTTCGTCATTGCGCAGGTACACGC
TGCGCGCCAGGTCGATGAAGCCCTGGTCGAACGCCTGCGCCTTCTCCTTCAGCCGGATGT
CGTCCTCGATTTCCCACAGCTGCTCGTTGACCACCTTCAGCTCGGCACGCAGCCTGGCGA
TGTCCTTCACGGCCGCCGGGTGCGCCATCCAGGTCTGCTCCAGCGCCGACAGCTCCCTGC
GCACGTTGGCCAGCTTGCCCTCGTCGCTGATGCGCTCGGACTTGATCTGCAGGATCGAAA
TCTTGTCCAGCAGCTCGCCGAAAGAAACGGGAACGAGGATTTCAGCGGTCATGGGGAAAA
GCTCCAGCAGGTGATGCGTACATGGTAACCCGCAGCGTCCGCACGGATATCCCCGGTAGA
TCCACGTCATGCGTGGATGAGCCTGCCAGCAGGAACAGCATCCACGCACCGCGCGGATCT
CAGTGATGCATCTGGAGGACCAAGCCCCTCTGTTGAGGGGCTGCCCCGACAGGGGCGGGG
AGAGGCCGGCAAAGGGAGGGGCCCACGCGTTGCGCAGCAACGTGTGGGGCGACGCGCAGA
GCGCGTCGCGTCCCGCGCCAGATCAGTACAGGGTCACTACGGCGTGATTCCCGCCGCGCA
TCGCACCGCGCGGATCTCCCGTGATGCATCTGGAGGACCAAGCCCCTCTGTTGAGGGGCT
GCCCCGACAGGGGCGGGGAGAGGCCGGCAAAGGGAGGGGCCCACGCGTTGCGCAGCAACG
TGTGGGGCGACGCGCAGAGCGCGTCGCGTCCCGCGCCAGATCAGTACAGGGTCACTACGG
CGTGATGCCCGCCGCGCATCCACGCACCGCGCGGATCTCCCGTGATGCATCTGGAGGACC
AAGCCCCTCTGTTGAGGGGCTGCCCCGACAGGGGCGGGGAGAGGCCGGCAAAGGGAGGCG
CCCACGCGTTGCGCAGCAACGTGTGGGGCGACGCGCAGAGCGCGTCGCGTCCCGCGCCAG
ATCAGTACAGGGTCACTACGGCGTGATTCCCGCCGCGCATCCACGCACCGCGCGGATCTC
AGTGATGCATCTGGAGGACCAAGCCCCTCTGTTGAGGAGCTGCCCCGACAGGGGCGGGGA
GAGGCCGGCAAAGGGAGGGGCCCACGCGTTGCGCAGCAACGTGTGGGGCGACGCGCAGAG
CGCGTCGCGTCCCGCGCCAGATCAGTACAGGGTCACTACGGCGTGATGCCCGCCGCGCAA
CCACGCACCGCGCGGATCTCAGTGATGCATCTGGAGGACCAAGCCCCTCTGTTGAGGGGC
TGCCCCGACAGGGGCGGGGAGAGGCCGGCAAAGGGAGGGGCCCACGCGTTGCGCAGCAAC
GTGTGGGGCGACGCGCAGAGCGCGTCGCGTCCCGCGCCAGATAAAGAAAAAGGGCTGCCT
TTCGGCAGCCCTTTTTCTTTATCTGGCGGAGAGGGGGGGATTCGAACCCCCGAGGCGCTA
TAAACGCCTGCCTGATTTCGAGTCAGGTACATTCAACCACTCTGCCACCTCTCCGGGTGG
TCCCCGGCGGACCGGGGACGCGCATCATACGAGGAAGTCAGGCCGACGACAAGTCATTCC
GGTCAATGAAGTGAAAATTTCCTGGATGCATGCCTTGCCGGATGCCCGCAGCCCCCCGAT
GATGCCTGTCTCCCCAGCAATACCCCGCCCCTGCACACCATGATCGAATTCGGACACCTC
ACCCACCCCGGCCTGCGCCGCGAGCTCAACGAAGACACCTACTACGGTGACAGCGAGCTG
GCCCTGTGGCTGGTGGCCGATGGCATGGGCGGCCACGCCTGCGGCGAGGTGGCCAGCGCG
CTGGCGCGCGAAACCATCGTGCGCGAGATCCGCCGTGGCGCGCCGCTGGCCCAGGCCATC
CGCACCGCCGACGAAGAGATCATCCGCGCCTCGCGGCGGCGCAACGACACCCTGCCGATG
GGTACCACCGTGGTCGCCGCACGCGTGCAGGGCAATCGCTATGAAGTGGCATGGGTCGGC
GACAGCCGTGCCTACCTCTGGCGTGACGGCCAGCTGGCACAGCTCAGCCAGGATCACAGC
GTGGTGCAGGAACTGGTCGCGCAGGGCAACCTGACGGCCGAACAGGCACGCGCGCATCCA
CATCGCAACGTGGTCACCCAGGCGCTGGGCGTCACCGATCCGGCACATCTGAACGTGGCC
ACCACCAGCGGCGAGCTGCGCCCCGGCATGCAGCTGCTGCTGTGCAGTGACGGCCTGACC
GAGGAAGTGGACGACCGCGGCATCGCCCGCACCCTCGCCTTCGAGGATGCAAGCGCACAG
GAATGCGTGGACACGCTGGTCGCCGCCGCGCTCGACGGCGGTGGCCGCGACAACATCAGC
GTGATCCTGGTGCGCTGCCATTAACCCGTAGATCCACGCCATGCGTGGAGGCGGTAGTGC
CGGCCGCTGGCCGGTTCACCGGGAAACGTGTTCACGCAAATGCCGGCCAGCGGCCGGCAC
TACCTCTTCCAGGCATTACGCGCTGGCGGCCTCTTCCACCTTCGGCCCATCCCACAGTGC
GTGGCCGGCCTTCTTGCGCAGCCGCTCCAGCCGCGCGGCATGCGCTTCCAGCTCCGACGG
CGTGGCCATTACGCGCGGGCGCGGCAGCAGCTTGCTGGTATCGAAGGCCTGCAGCGCCGC
ACCGGCGCCACCGCCATCGTCATCCCCCAGGCCGAATCCGATCTCTTCCTGCCCCGAGGT
CAGCGCGATGTACACGTCACCCAGGATCTGCGCATCGAGCAGGCCGCCGTGCAGCGCACG
GTGCGAGTTGTCAACGCCCAGTCGCTTGCACAGCGCATCCAGCGAATTGCGCTGGCCCGG
GAAGCGCTCGCGCGCCATCACCAGGGTATCGATCACTGTGCAGCGATCGGTGATCTTCCC
GTACTGCGGGCCCAGCAGCGACAGCTCGTTGTCGAGGAAGCCCAGGTCGAACGCCGCGTT
GTGGATGATCAGCTCGGCGCCATCGATGAAGGCCAGGAACTCATCGGCGATCTGCGCGAA
GTCCGGCTTGTCAGCCAGGAACTCCAGGGTCAGGCCGGTGACTTCCTGCGCGCCCTGTTC
GAACTCGCAGTCCGGCTTGATGTACTGGTGGTAGTTGTTGCCGGTCGGGCGGCGCTTGAA
CAGCTCCACGCAGCCGATTTCGACGATGCGGTTGCCCTTCTTCCATTCCAGGCCGGTGGT
TTCGGTATCGAGGATGATCTGACGCATGGGCTCAGTTTACCGGGCTGGCGTCGCGGATCT
GGATGGCCGCGTTGCGCGCCAGCGTATCCACCCGCTCGTTGTCCGGGTCACCGGAGTGGC
CCTTTACCCAGCGCCAGTCGATCTGATGCCGCAGCGTCGCGGCATGCAGGCGCTCCCACA
GCTCGCGGTTCTTCACCGGGTCGCCGCCGGCGGTCTTCCAGTTCTTGCGGATCCAGCCGG
GCAGCCACTGCGTCAGGCCCTGCCGCACGTACTGCGAATCGGTATAGAGCACGATGTTGC
AGGGCTCGGTGAGCGTCTCCAACCCGGAAATGGCCGCCATCAGCTCCATCCGGTTGTTGG
TGGTGTGCGCTTCGCCGCCGCTCAGTTCACGCTCGTGGCCCTTGTAGCGCAGCAGCGCAG
CCCAGCCGCCGGGGCCGGGATTGCCAAGGCAGGAACCGTCGGTGTGGATTTCGATGGTTT
TCAATACAACTCCAGATCAGGTGGCAACGGTGCCGAGCCAACGCACCGGCAACGGTTTCG
GCCCGGGCAGGGCCAGCGTGCGCTTTTCAGCATGGAACAGGCAGGCCGCGCGCAGCGGCG
CCCAACCGCCCGTGCGGCGACTGCCTGCACCGCGCCAGAGCGGGCCGAGGTAACGCATAT
CGTCGCACTCCAGCCCGTGGCGGCCGAGCAGCAGGCGGATCCGCTGTGGCGTGCGCACCA
CCAGTCCGTGCTGGCGCCAATGCGTGCGGTAAGGGCTGAACGGGTTGAGGCTGCTCAGCC
ACAGGTGGCCGCCCGGCATCAGCACGCGCTCGCACTCGTCCAGCAGTCGCTCCGCATCGC
CCGCGGTCACATGCTGCAGCACGACCGCGTTGACGCTCTCGCTGGCCAGCGGCAGCGGCA
GCGCACAGCGGGTGTCGCCGGCATAGCCCTGGCCCTGCCGGAACAGCCGCAGCCCGCGCC
CGCCCAGCTGCGCATCCTCCAGCCAGGCCGCACTCGGTGCGATCCACAGCCAGGGCTGCG
TCGGCAGGACAGACAGCTGCGGCAGCAGCAACTGCCGCTCCAGCACGCGCAAGGAGCCCG
CCGGTTCAGTGTCGAACCACGGGGCCTGGCTCGCTTGACGGGTGCTCTGCAGCGCGGGCA
TGGTCCAATTCTATGCGACTGACTGCCCTGCCCGCATTTGCGGACAACTACATCTGGACG
TTGATCGACGACGCTGGCGCCGCCGTGGTCGTCGATCCCGGCGATGCCGCGCCGGTGCTT
GCGCTGGCCGATCAGGGCCTGCGCGTGGACACGATCCTGCTCACCCATCATCACGATGAC
CACATCGGTGGCGTGCCCGCGTTGCGGGCACGTTTTCCCGGTGTACGGGTCATCGCGCCC
GTCGAGGAGCGCATCCCTGCAGCGACCGAGCGGGTCGGCGAAGGTGAACGCGTTCAGGCA
CTGGGCCGGACGTTCCACGTACTATCCGTGCCCGGGCATACCCGCAGCCACATCGCGTTT
CACACTGCTGAACATCTTTTCAGCGGAGATTCGTTGTTCAGCCTGGGCTGTGGACGCCTG
TTCGAAGGTACGCCGTCCCAGCTGCTGGCATCGATGCGCAAGCTGGGTACCTTGCCCGCG
CAACTGCTGCTTTGTTGCGCCCACGAGTACACCGTGTCAAATGCCGTCTTCGCGCGGCAT
GTCGACCCCGCCAACGCTGCCCTGTGGCAGCGCCAAGAGGAGGCTTTGGCCATGCGCCGC
GATGACCGTTCCACCCTGCCGGTAACCCTGGCCAACGAATTCGACTGCAATCCGTTCCTG
CGTGTGCACACGGCGCCGATCCGCGCGGCAGTGTCGGCGCACCTGGGCCGCGACGTCGTT
GACGACGTCGACGTCATGGCCGGTCTCCGGCACTGGAAAGACGGCTTCCGCGCATGATGC
GCCGAAGTCTGCCGCTGGCCCTGGGCCTGGTCCTGGGGCTGGCCGGAACCGCCGGTGCCC
AGTCGCTGGGCGCGGGCATCGGCCAGAACCTGGCCGCCGCGGCGGCCCTGCCGCTGGATC
CGGCCGCGTTGCCGGCCGCGTCGGTCCGCAATGGCCAGGAGATCTTCTCCAGCTTCCGCG
ACGGCCTGGCCGAGCCCACCTGCAATGCCGAGGCCACCAGCCCGCGCTGGCAGAAGCAGT
TCGCCCACGCCCCGTCGCGCCTGGCCAACCAGGATGACGATGCGCTGGTGCTGTTCGGCT
ACGTGGTTGAAGAGCTGCGCAAGGCCAACCTGCCTACCGAATTCGCACTGATCCCGTTCG
TGGAAAGCGGCTACCGGCCCAATGCCCGCAATGGCAGCGGCCCGACCGGCCTGTGGCAGT
TCATCGCCACCACCGCGCGCAACCACCGCGTGCCCATGGCCAACGGCTACGATGGCCGCC
TGTCGGCGGTCGATTCCACCCAGGCCGCAGTGCGCTACCTGAAGACCCTGCACGGCATGT
TCGGCGGCGACTGGCGCCTGGCCACCATGGCCTACAACGCCGGTGAGTACCGCGTGTTGC
AGTCCATGCGCAAGGCCGGCATGAACGCGCAGAACGCCAAGCCGTCGGCGCTGCCCGGCC
TGTCGCCGGTCACCCATGCCTACGTCGAGAAGCTGCACGCCCTGGCCTGCGTGCTGGAAG
ACGTGGAAGACCAGCCGGGCGTGATGGCCTCGCTGGACCGCACCGTGCCGGTGCTGAAGG
ACCACACCCTGCCCGCCGGCACCAGCGTCCAGCAGTGGGCCGCACAGCGCGCCCTGGACC
CGGCCAGGATCGCCCGCCTCAACCCCGCCCTGGCGGGCGGTGGCCGCGCCTCGTCGGGTA
CCACCCGCGTGCTGGCTCCTGTCTCGGCTGCCAATGCGACGGTGGCGGACACCGCATCCG
TCTTGGTCGCCAGCGCTGCGCCGGTCGCCACCGCAGCACCGACGTCGCAGGTGGCCAAGA
CCGTCGCCGCGATCGCCGATCGTCCGCGCAGCCGCCGCCACACCGTGCGTGATGGCGAGT
CGGCCTGGACCATCGCCCGCCGCTACGGCATGCCGGTCAAGGCCCTGTTGTCGCTGAACG
GCCTGAGCGGCAGCAGCGTGCTGAAGCCGGGCGCCGTGCTGCGCGTGGAAGACTGAGTCC
GGCGCGGCACCGCCGCGCCCTGCCCTGTTTCCTGCAGAGCCGAGCCCTTGCTCGGCTTTT
TCATGCCTGCGCCCGGCAGACGCAGTCGAGCATGGCTCGACGCTACACATCGGCAGGCAC
AAAAAAAGGCCCGGCAGTGCCGGGCCTTTCTCATGGATGCAGCCGCAAGGCTTACAGGTT
CGCCTCGGTGGTCTGGATCACGAACTTCTTGCGCATCGCCTCGATGTAGGCCTTGGCCGC
GGCCATGCCATCGATCTGGCTCAGCTGTTCCTTCAGCTGCTTCTGCTGCTCTGCAGTCAC
TTCCTTGATGTCGCCCGGATTGACCTTGTTCACCGCGAACAGCAGCGCGTGGCCATTGAC
GTCGACCTTGCCATAGCTCGGCTTGCCTTCGGCCGGCACCGGCGCACTGAAGATCGCGCG
GTTGATTTCCGGGGTCGGCACCGGCTGGCTGCGCGGCAGGCCCGGCATCGGGCTCAGCTG
CAGCTTCTCGCTGGCGGCCAGCGACTGCAGGGTGGCACCCGCCTTCAGCTTGGCCAGGAT
CGCATCGGCCGCCTTGTCGCTGGCCTGGCGCTGGCGGTCAGCGCGGATCGCGGCGATCAC
CTGGTCACGAGCCTTGTCCAGCGGCAGGGCCTGTTCCGGGGTGTGCGCAGCCACGCGGAT
GACCACGCTGTGGTTGGTCGCGCCCCCCAGGGCGATCGGGTCACTGGCGGTGCCGTCCTG
CACCAGCACGTCGGAGAACGCCGCACGCAGCACGGCCGGGTCAGCGGCAATGCCACTGGC
GGTCGCGCGGGTGATCGGGCCCAGCGTCTGCAGCGGCAGGTTCACCTCCTTGGCGGCAGC
GGCCAGGTCGCTCGGGCTCTTGTTGATGGCATCGACCAGGCGACCGGCCAGCTCGTTGAA
GCCACGCTCACCGTCGGCCTTCAGCTGTTCGGCGGCCAGCGTGTCACGCACTTCCTCGAA
CGACTTGCCCTGGCCACCGCGCACAGCGGCCACCTTGATGATGTGGTAACCGAACTCGGT
CTTCACCGGGCCGATCACATCACCGGCCTTGGCCGCAAACAGCGCGTCCTCGAACGGCTT
CACCATCGCACCGCGCTCGACCCAACCCAGGTCACCGCCCTGGTCCTTGGAGCCCGGATC
TTCCGAATTGGCCTTGGCCAGCGCGCCGAAATCGGCACCAGCGGCCTTGGCTTCGGCAGC
GATCCTGCTCGCCTTGGCTTCTGCACCGTCACCGGTGATCAGGATGTGCGAGGCCTGGCG
CTGCTCCGGCGAGGTGAACTTCGCCTTCTCGTCTTCATAGCGCTTGCGCAGGGTGGCTTC
ATCGGCCGCCGCCGGTGCCGGAAGGTTCGCGCCGTTGATCTCGACGTATTCCAGCGACAC
GCTCTCGGCCTGGCGGAAATCCTTGCCGTGGCTGTCGTACCACTGCTTGATCTGCTCATC
GGTCACCGGCGCGGTATCGGCCGGTACGGGCGGCAACGCGGCCAGCTCGACGTCGCGGGT
TTCGCCCAGCAGCTTCAACAGGCGCTCGGTCTCGGCCTGGGTGACGAAGCCGGAGCTCTG
CAGGCCCGACGGAATCACCGACTGCTGCAGGCTCTCGCGCACCAGCTCCTGGAACTGGGT
CGGCGTACGCGGCGGGTTGCCGCCGGCCAGGGCCAGGCGATAGTTGTTCTCGTTGAACTT
GCCGTTCGAATCGAGGAATGCGGGCATGGTCGCGATGTACTCGCGCACCGCGCCGTCGCC
GATCACCACGCCTGCCCGCTCACCGACCAGGCGCACGACCTGCTCGTCGATCAGCTGATC
GAGCACGGCCATCTTGTTCTCGGTGCTCTCGAACGCGCGCGGGTCGAAGTTGTCGCCCTG
CTGCTGGCGCTCACGCATGCGCTCCTGCTCGAAACGCGTGCGGAAATCCTGCGAGCTGAT
CTCGTGGTGCTGCCACAGCATGCGCACCGGCCACCACGACGGCGCCGAACGCCACCAGGT
CGGCGGCGCGGAAACCTTGGCCACGTTCTGTGCGCCAACGCCACCGAGGTAGCTGTTGTC
GATCACGAACAGGAACGGAATCATCAGCAGCCCCAGGATCACAGTGACGATCCAGCCTGA
GGTCTTGTCGCGGAGTTTCTGCAGCATGGTGAGGAATCACAAGGCCTTATTGGCGAGCCC
GGCAGTGTAACCCGCTTCGCCGCAGGGACCAAAAGCAGCGCCAGCGCGGCCTGCGCCCAC
ATCGGCAGGCATGCGCCATCCGCGTGTCGGCCATTTCCACCATGGCGCAAAGAAAAAGCC
CCCGGCTTGCGCCGAGGGCTTTTGAAGTTGGCGGAGCGGACGGGACTCGAACCCGCGACC
TCCGGCGTGACAGGCCAGCATTCTAACCAGCTGAACTACCGCTCCGCGCTTGAACTTTGC
AGGCGCCCAGTATATCCGAAGACTGTCTGGAAACCCAGCCCGATGAACACTTTTTTCAAA
GTTTTTTCACAGGGACTTAAGAATTCTGCAATGGCGGAGCGGACGGGACTCGAACCCGCG
ACCTCCGGCGTGACAGGCCAGCATTCTAACCAGCTGAACTACCGCTCCGTTCTTGCAAAA
ACCTTTTCGCCTTCCTTCCGAACCTGTCGGTGAGAAGACAAGGCCCCCAGCTTCAGGCCG
GGGGCCTCGATGTAGTGGCGGAGCGGACGGGACTCGAACCCGCGACCTCCGGCGTGACAG
GCCAGCATTCTAACCAGCTGAACTACCGCTCCGCGTTGTTACCTTTTTTGCTTTCAGCCG
GCCTGGACCGGGGAGAAAACAAAGCCTCCAGCTTTTGGCCGGAGGCCTCGTTGAATGGCG
GAGCGGACGGGACTCGAACCCGCGACCTCCGGCGTGACAGGCCAGCATTCTAACCAGCTG
AACTACCGCTCCACACTCAAACTTTTACCGCGGTGCTGTGGTGGGTGCTGAGGGTTTCGA
ACCCCCGACCCTCTCCGTGTAAAGGAGACGCTCTACCGCTGAGCTAAGCACCCCAGCGAG
CCGCTTAGTTTACAGCATCCTTCAGGGCCTTACCAGCCTTGAACGACGGATTCTTCGAAG
CAGCGATCTTGATGGTGTCGCCGGTCTTCGGGTTGCGGCCGGTGCGGGCAGCACGGTCGC
GGACCTGGAAGGTACCGAAGCCAACCAGGGTGACCGCATCGCCGTCCTTCAGCGCCTTGG
TGACGGCAGCAACGACGGCATCGACAGCGCGGCTGGACTCGGCCTTGGTCAGGTCTGCAG
CTTCAGCAACGGCATCGATCAATTCGGTCTTGTTCATTCTCTACAACTCCTTTGGCGGTG
GGTTCCGCTTATTCGACAGGGAAGCAACCGCACGCGCTCTGCATGCGGCCGCCATGTGGA
AACGGTTCGCCGAATTCAGCGATCGCCAGACTGCGATCACTCATTCGCGAGTGCTGCTTT
TATACCAGTGGCCCTACCCCCACGCAAGCTGGAAAGCCAGCAACGACGCGGGTTTCGGGC
CATTGGACAGCGCGCGTCAATGCTTGACGCGCGCGTTTCCACTCGGTTTGGCCTTGCTGC
GCACCGTGACACGTTGCGCACTCTTGCGCGCCTTCTTCGGTGCCAACGGACGCTCCAGCG
CCAGGTCCAGGACTTCTTCGATGTACTTCACCGGCACGATCTCCAGATCGCGGGTGACGT
TGGCCGGGATGTCGGCCAGGTCCTTGCGGTTCTCCTCGGGAATGATGACCGTGCGGATTC
CGCCACGCAGTGCGGCCAGCAGCTTCTCCTTCAGTCCACCGATGGCCGTGACGCGACCAC
GCAGGGTGATCTCGCCGGTCATCGCCACGTCGGCACGCACCGGCACCTTGGTCAGCATCG
ATACCAGCGAGGTGACCATCGCCGCGCCGGCACTCGGGCCGTCCTTCGGCGTAGCGCCAT
CGGGCACATGCAGGTGCACGTCGTGCTTCTGCAGGAAGTCGCTGTCGATGCCGAAGCCGA
CGGCGCGCGAACGCACCACCGACAGCGCCGCTGAAGCCGATTCCTTCATCACGTTGCCGA
GCTGGCCGGTCAGGATCAGCTGGCCCTTGCCCGGCACCAGCGTCGATTCGATCTGCAGCA
GATCGCCACCCACCTCGGTCCAGGCCAGGCCGGTGACTAGGCCGATCTCGTTCTCTTCCT
CGGCACGGCCGAAGTCGAAGCGACGCACGCCCAGGTACTTGTCCAGGTTCTTGCTGGACA
CGCTCACCAGCGCCTTCTTCTTCGCGCCCTTCTTCGCCTTCACCGGCTGCGGGCCGGCCA
GCGCGATCTCCTTCACCACCTTGCGGCAGATCTTGGCGATCTCGCGTTCCAGGTTGCGCA
CGCCCGACTCGCGCGTGTAGTAGCGCACGATGTCCTGGATGGCGTCACTGCCGATCTCCA
GCTCTTCCGGCTGCAGGCCGTTGGCCTTGACCTGCTTGGGCACCAGGTAACGGGTGGCGA
TGTTGAGCTTCTCATCCTCGGTGTAGCCGGGGATGCGGATCACTTCCATGCGGTCCAGCA
GCGGGCCGGGAATGTTGAGCGAGTTCGAGGTGGCCACGAACATCACTTCAGACAGGTCCA
GGTCCACTTCCAGGTAGTGGTCGTTGAACGCGTTGTTCTGCTCAGGGTCGAGCACTTCCA
GCAACGCCGAGGACGGATCGCCGCGGAAGTCCATCGACATCTTGTCGATCTCGTCGAGCA
CGAACAGCGGGTTCTTGCTGCCGACCTTGTTGAGGTTCTGCACGATGCGGCCCGGCATCG
AACCGACGTAGGTGCGACGGTGGCCACGGATCTCGGCCTCGTCACGCACGCCGCCCAGCG
ACATGCGCACGAACTTGCGGTTGGTGGCCTTGGCGATGGACTGTCCCAGCGAGGTCTTGC
CCACGCCCGGCGGCCCGACCAGGCACAGGATCGGGCCCTTCATCTGCTTCACGCGCGACT
GCACCGCCAGGTATTCAAGGATGCGTTCCTTGACCTTCTCCAGCCCGTAGTGATCGGCAT
CGAGGGTGTCCTGCGCCACCTTCAGGTCCTTGCGAACCTTGCTGCGCTTCTTCCACGGCA
CGCCCAGCAACCACTCCAGGTAGTTGCGCACGACCGCCGCTTCGGCCGACATCGGCGACA
TCTGCTTGAGCTTGTTCAGCTCGTTGCGCGCCTTGGCCTCAACGGCCTTCGGCATGCCGG
CCTCGGCGATCTTGCGCGCCAGCTCTTCAAGCTCGCCAGGCGCATCGTCCAGGTCACCCA
GTTCCTTCTGGATGGCCTTCATCTGTTCGTTGAGGTAGTACTCGCGCTGGCTCTTCTCCA
TCTGCGACTTCACGCGGCCGCGGATGCGCTTCTCCATCTGCTGCACGTCGATCTCGCCGT
CGACCAGGCCGACCAGCATCTCCAGGCGGTCACCGACGGTCAGCGTTTCCAGCAGGCGCT
GCTTGTCGGCCAGGCGCACGCTGATGTGCGCGGCGATGGTGTCGGCCAGGCGCGCCGGCT
CATCGATGCCCGACAGCGTCTGCAGCAGTTCCGGCGGCAGCTTGCGGTTGGTCTTCACGT
ACTGCTCGAACAGCGACATCAGCGAGCGGGCGATCGCCTCGACCTCGCGCGCTTCGCGCT
CGTCGCTGGCGTCGATCTCCACGGCCTGGCCGTGCAGCGAGCCGTTGCGCTCGTCAACGT
GGGTGACCTGCACGCGCGACAGGCCTTCGACCAGCACCTTGATGGTGCCGTCGGGCAGCT
TCAGCAGCTGCAGCACCTGCGCCAGCGTACCGACCTGGTAGAGGTCGGCCGCATGCGGGT
CGTCGGTTTCGGCCGACTTCTGCGCCAGCAGCAGGATGCGCTTGTCCGCCTCCATTGCCT
GTTCGAGCGCGTGCATGGACTTGTCACGGCCGACGAACAGCGGAATGACCATGTGCGGGA
ACACCACTACGTCGCGCAGCGGCAGGACCGGCAGGTCGAGGGTTTCACTTGGGGAACGGG
CCATGGGGGCTCCAGGGAAGGGGGAAAACCGCCTCCGGGAGGGCATCTTCCGGAGACAAA
AAAAGCCGATGGCCCCGTTATGGGGCCATCGGCTTTCAGATGCAAGGCATTCCTTGAAAA
TCCTTTCCAATCAACAACCTGGAAGGATCACTCGGCGCCTGCGGCCTTCTGTTCAGGGAC
CGCCGGGGTCTGGTAGATCAGGTACGGCTCGGACTTGTGCTCGATCACCGATTCGTCCAC
CACCACCTTGCTGACGTTTTCCTGCGACGGCAGGTCGTACATGGTGTCCAGCAGGACCGA
TTCGACGATGGTGCGCAGGCCACGGGCACCGGTCTTGCGCTTGAGCGCCTTCCTGGCGAT
GGCCGACAACGCGTCCGGACGGAACTCCAGCTCGACGTTCTCCATCTCGAACAGCTTCTT
GAACTGCTTGGTGATGGCGTTCTTCGGCTCGGTCAGGATCTTGATCAGGGCCGGCTCGTC
CAGCTCCTCCAGGGTCGCCACCACCGGCAGGCGGCCGACGAACTCCGGAATCAGGCCGAA
CTTGATCAGGTCTTCCGGCTCGACTTCGGCCAGCACCTTGCCCACTTCCTGCTTGCGCTC
GCTGCTCTTCACCTTGGCGCCGAAGCCGATGCTGCCGACGTCGGTGGAACGGGCCTGGAT
CACCTTGTCCAGCCCGGCGAACGCGCCGCCGCAGATGAACAGGATGTTCTTGGTGTCCAC
CTGCAGGAATTCCTGCTGCGGATGCTTGCGCCCGCCCTGCGGCGGAACGCTGGCCACGGT
GCCTTCGATCAGCTTCAGCAGGGCCTGCTGCACGCCTTCGCCGGACACATCGCGGGTGAT
CGACGGGTTCTCGCTCTTGCGCGAGATCTTGTCGATTTCATCGATGTAGACGATGCCCTG
CTGTGCCTTCTCGACGTCGTAGTCGCACTTCTGCAGCAGCTTCTGGATGATGTTCTCCAC
GTCCTCGCCCACGTAACCGGCTTCGGTCAGCGTGGTGGCGTCGGCCATGGTGAACGGCAC
GTTGAGCAGGCGGGCCAGGGTTTCGGCCAGCAGCGTCTTGCCCGAACCGGTCGGGCCGAC
CAGCAGGATGTTCGACTTCGCCAGTTCGACGTCGTCGTTCTTCTGCCGGCTCTCGATGCG
CTTGTAGTGGTTGTACACGGCCACGGCCAGGGTGCGCTTGGCGCGGTTCTGGCCGATCAC
GTACTGGTCGAGGACCTCGAGGATCTCGCGCGGCTTGGGCAGCGAACTGCGCGCCGACTG
CGCCTTTTCCTCAAGTTCCTCACGGATGATGTCGTTGCACAGCTCCACGCACTCATCGCA
GATGAATACGCTCGGACCCGCAATCAGCTTGCGCACTTCATGCTGGCTCTTGCCGCAGAA
AGAGCAGTAGAGGATCTTGCCGGTGTCCGTGGAACGACCTTGGCGGTCTTCGCTCATGCT
TCGCTTACCCAGTTACCCCACCCGCTGAACGGGGGTTCGATTCGAGAATAGCACAGGGCC
GAGGGGACACCAGTCCCGCCCGACCCTGCAGGAACGGGGCCTCCCTGGCCCCGTGAAGGC
CGGTCAACCGGCCTGGATCGACTCATCCGGACGACGCTCCAGGACCTGGTCGACCAGACC
GTAGGCCTGCGCCTCGAAGGCGCTCTTGAAGTTGTCGCGCTCGGTGTCGCGGGCGATCGT
CTCCAGCGACTGGCCGGTGTGCTTGGCCAGGATCTCGTTCAGGCGCGAACGCAGGGTCAG
GATCTCACGCGCGTGGATGTCGATGTCGGTGGCCTGGCCCTGGTAGCCGCCCAGCGGCTG
GTGGATCATCACGCGCGAGTTCGGCAGCGCATAGCGCTTGCCGGCTTCGCCCGCGGCCAG
CAGCAGGGCGCCCATCGAGGCGGCCTGGCCGATGCAGGTGGTGCTCACATTCGGCTTGAT
GTACTGCATGGTGTCGTAGATCGCCATGCCGGCGGTGACCACGCCACCCGGCGAGTTGAT
GTAGATGTTGATGTCCTTTTCCGGGTTCTCCGATTCCAGGAACAGCAACTGCGCCACCAC
CACGTTGGCCATGTGATCGTCGATCGGGCCCACGAGGAAGATCAGGCGCTCCTTCAACAG
GCGCGAATAGATGTCGTAGGCACGCTCGCCGCGGCTGGTCTGCTCGACCACCATCGGAAC
CAGGTTCAGGGCTTTGGTTCGGTTGTCCATTACGTGAGGTACCTATCTTGGGGGGCAACA
ACCCCGCGCCGGCAAAGGCGCGGGGCATCCGGTGATCCGCCGGCTTACTGGCGGATCGCG
TCCTGGAACGACAGCTTCTCTTCGGTGTGCTGGGCACGCTCGGCGATCCAGTCGATCACC
TGCTCTTCCATCACACGGTTCTGCAGGCCAGACATCAGCTGGGGGTCGTTGCGGTACATC
TCAATGACCTGCTCCGGCTCTTCGTAGGTCGAGGCGATCAGACGCATCGTTTCGTTCAGG
CGCTTGGCTTCCAGGCGCAGGTCGTTGATGCGGGCCACTTCACCGACCAGCAGGCCGACC
AGCACGCGCTTGGCGGCGGCGTCCTTGAAGCCTTCGTGGGCATCGGCCGGGATCTCGCCG
ACGTTCTGGCCGTTGCGGCGCAGCTGCTCGACCTGCTGGGCCAGCATGGCGCGGGCTTCG
TTCTCGACCAGGCGCGGCGGCATTTCCACCGACGAGTAGGCCGCGATCAGCTGCTCGCCC
ACTTCGCGGCGCAGGCGGTTCATCAGCGCGCCCTTCAGCTCACGCTCCAGGTTGGCGCGG
ATGTCGCTGCGGAACTGCTCGACGTCGCCCCCCTTCACGCCGAAGCTCTTGATGAAGGCT
TCGTCGACCGCCGGCACGACCGGCTCGGACACGTCGGCAACCTTGACGGTGACCTGCACG
GTCTTGCCGGCCAGCACCGGCACGCGCCAGTCAGCCGGGAACTCGACGTCCAGGGTCTTC
TCTTCGCCCTTGGCCAGGCCGACCAGGCCCTTTTCGATGGTGTCGAACATCATGCCCTGG
CCGAGCACGATCGAACCCTTCTCGGTGCCCTCGGCCGGCAGGCGCTCTTCGCCGGCCTGC
GACCAGGTTTCCACCGCGACCAGGTCACCGTCCTGCGCGCCACGGCTGACCGGGGCCCAG
GTGCGACGCTGGTTCTGCAGGTTCTCGATCATCTGGTCGATGTCGGCGTCGGTGATCTCG
GCGGTGTGGCGCACGACGGTCAGCTTGCTGACGTCGATGTCGCCGAAGTCCGGCACCACT
TCCACGGTGGCCACGAAGGAGAACTCACCCTCGTCGCCCTTGTCGATGCGCGGGCTGCCG
ACGACGCGCAGGTCGTGCTCGCGCACGGCCGCGTCGAAGGTCTCGCGCAGCAGGCCGTCC
AGCGCCTCGCCACGGACCTGCGCGCCGAAGCGCTGCTCGATCACCTTGGCCGGCACCTTG
CCCGGACGGAACCCCTTGATGCGGGTGGTACGGGCGATTTCGCCCAGGCGGCCGGCGATG
TGGCTCTGCAGACGCTCTTCCGGCAGCGAGAAGCTCAGGCGGCGTTCCAGGTTGCCGGTG
GATTCGATCGAAGCTTGCATGTTGACTCCTGCCACCGGTGGCCCAGGCCCCCGGCTCGAT
GATTGGGATGAAACGGTTGTTAGGACACGACGTCTGGGACGCGCCTGCTTGCCGCAGCCC
TTTAGTTTCGCCCAATTCGGCCTGCACTGCCAGCGCGTGCCGGTCAAGGGGGCGCCGATG
GCCCGATCAGGGCGGGGACAGGCCGGCACTGGTGCGAAAGGGGGGACTCGAACCCCCACG
CCTTGCGGCACTGGAACCTAAATCCAATCCGGTCCGAGCTAACTATTTGACTACGTAGAG
TTTAGCGCCGTTTTGTGTGCCAGACGAAAGGGCTTGTGCCTCCGCCTTCGGATTTCCATC
AGGGAACGGAGGCACATCCGATGACTGCAGCTTCTTCATGGCGCCCTTCAGGTTGCTGGC
GGACAGGTGCGCGTAGCGCTTGGTCACCTCCACCGAGCTGTGTCCCAAGAACGCGGCCAC
GGTGTAAATCTCCTCGCCGGACTGGATCAGGCGGCTGGCCGTGGTGTGGCGCAGGGTGTG
AAGCGTCACTCCCTCAATGCCCAGCTTCAGCATCACCACCTGGAGCGCGCGCCCGGCGTT
CTGGCTTGTCCAGCGTCCGTGGACCGGCGAGGCCAACATCTCCCGGGCCGAATACGACGC
CCTTGGCGTCAGCGGGACCATGCGCCCCCTGCCCGACTTCGTGTCGCCGTGAGGTAGATG
CACCAGCCAGTCGCCGTCGCGGTCCTGGACGAGGCGGTCCTTGGTCATCACCTCCAGTGC
CTCCGTAGCCCGCATGCCCGTGTCCAGGAGGAGGATCACGAGGTGCCACAGGTAGCTGCG
CTCCTTCATACCCGGGGCCGTGTTGTCCGCGAACCAACCGAGCAGGCGCTGCTCTTCCTC
TTGCGTGAGGTAGCGCTCCTTCACGTTGTTCTCGGGCCACGAGGGCAGCTTCGGGACGCG
GTACGCGCTGTCCTCCCGGTACGCATAGTTCAGGGCGGTGCTGATCGCGGACACATAGCG
GTTCTTCGTGGCCGCCTTCATGGGCTTGGGATGCGCTGTACCCACCTGCAGGCTATCGAG
GTAGTCCCTGAGACGGTCATGGGTGATCAGATCGCGGGGCCAGTGGCCGATTTCCCGCAT
GATCTTGCCGACGAGCTTCCGCTTCTCCGGCTCAGACTTCTGGCCGCGCCAGACGTGCTC
TAGGGCGACTTTGAGGGCGTCCCCGAGGGTGCCCGTCGGGGCCGCAGAAGGGGTCATCAG
GTGTTCGTTGACGATGCGCAGGGCCTCAGCTCGCGCCTCCATCTCGATGGATTTCCCTGT
ACTGATCCTCATCCGCTCGCCGTTATTTCCGGCAAAATGAACGTAGAACGGTCCGCCCGG
GGACCGCCTCTTGAGGGTGATGTCTGTAGCGCTCATGCAAGGTTCCTTAGAAGTTTGTCC
ACGGCGGTCCGGCCGGCTTTCGTCAGGCGGACCAACCGGCGGCGTCCATCAGCCGGATCG
AGGAAAAATTCAGCCAACCCGTGTTCCTGGCACATCAGCTTCAGGTTGCGGGAGGTGGTG
CTCTGGGCCGATTCAGTGGCCTTTTCGATAGATGCCTGCTCCGCGCCTGCCTCGCCCGCC
TCGGCGATCATCAGGAGCGTCAGCACTTGCCGGTTCGTAGCGTCCTGGCCCAGCAGCTCG
GCGGCGGTACGAAGTAGGCGAAGCGACTTGTGCAGCGACATCGTATCCATGGTGGATATC
CTTTAAGTGATGGGCAAACGGAAGGAGAAAAGCAACCGCCAACGGAAGACTACCACGGCG
AAGTTAACGAATCCCGAATGTCGGGACGATTTCAGACGGTCGGCTACTTCGCCGGGGAGC
AGTGTTTCGATTGCAAACATCGGGTGTTCTCAGGTGGTGAAGAGACGCAGTCTGCGCGGG
TCCAGTCGCGCGGCTTGCGATTCGGTGAGGCACTCCCTGCTCATCCGTATGACGCTTCCT
TCCGTACTACTCGCCACCAGAACCGAATGGTTCAGGTGCCGCGCCTACACGGGACATTAG
GTACTGCAAAGCCCGTGCCACTCTGAAAAATGAATGCGGGTTGTCCCCTCCCCGCTCACT
GGCGTTTGTTCCTGGGGACGAGGATGCAGGCCGCACTGGCAGCGGCCCACAGGGCGAGGA
TCAGGTTCGCCAGAGTCATGGCCGGGCCGCCTTCAGACTGCGGTTCATTCGCTCGACGTA
CGCAGCGGCGTCCTCAGGGGTTGCCTCGGTGCGCACGAGGGGCTCGTGATAGGTGTCGGG
ACGGTGCAGGTAGACGCGGCAGGTTCCGTAGGTGCGCAGTTCCATTAGCGCCCCTCCGCT
TCAATCATCTCGGCCAGCTTGGCGTCCACTGCGGCGCGCAGCGGCGGCAAACCGGTGGCC
GCGTAGGTGTTCACCCACCACATGCCCAGAGGCTCAGCGATGTCGTAGGCCCAGCAGCCG
CCAGTCCAGCCCTCTGCAGTCGCGTCGATCTGCGCCCAGGTATCGCGCAGGGCCGCATCG
CAAGCGCCCAGCATCTCGCCGATCAGGCCGCACTCGCCGTCGGCCACGGTCAGGTTGTCG
TAGGGCTTATCCTTCAGCGCCTTCAGCGCCTGATAGGCACCGATGGTCAGATAGGCGGTG
TCCAGCGGGTCGCGCTGGCGGCTCACGGATTCGTTGCTCATGGGTGTGGCTCCGATGCAC
AGACGCGCAGCGCCGGGCCGCCTGAGGGGCACCGGGCGGGCGCTTTGGGATGGGTAGGAA
GTGGCGGCGCAGGGGCCGCGAGCGGGCCGCGTAGGGCCGCGCTCCGAAGGGTGGCGGCAG
GGCCGCTAGGGCGTTACAGGAACAGCTTGGTGAAGGCCGCAGCGGCGCCGAAGAAGGCCG
CACCGACGACGAACGGATACCAACGCGATTCCGCGTTGATCTTCGACGTTTCGGCGATCA
GCTTGGCAATTTCGGCGTCTACCTTTTGGGCGTCCATCGACTTAGCTCGGGGTGTCATCG
GGTGTCCTCAGTGTACTGCGCACTTGGCGCGTGGTGGGTGAAGTGGTTCCGTGGTGTCCG
CCTCAATGCCAGGGCGTAAGGCGGACACGGCGGAATCACTGCTGGGCCGCGTAGGCGCGG
TAGACGGTGGCTAGCTCGCGGTAGGAGACGGCCTGCCGGGTATGGAACGCGGCGCGGTGG
GCGTGCCCTGCGGCCGCGTCCTCTGCCGCCCATGCTTCGTGTTTAGCGGCGACGGTATCC
GCGTCGGTGGCGAGCTTGAGGTCTGCGTTTCTGCTCATGCGAGAGGATCAATCCGGGTGA
TGGTTGAGGTGTTGAGCGTCAGGCCGCGCTTCCAGCTCTCCTGATGCTCTCGGGTGATTC
GCGCCTTTGCCCCGGCCTCTGTGTAAAGGCCGTCATCGTTGAGGCTGTAGAGCGGCACAG
GCTCGCCCGGCATTTCGTGGTACTCGACAGTCACTGCGTATCGGCGCATCAGGTGTTCTC
CAGAATCCAGCGGTGTGCGTTGATGTGGTCTGCGGCGTCGTGCATGGGGTGTCCCCGTGG
TGGTCAGCGGATGCGCCCTCAGGGAAGGCGCACCGACTGGCAACCTCAGTTGTTCACAAG
CAGCATTTCGGAGTAGCCCATGGCCGTGCCGATGGCGCGCAATGCGTCCTCAATCGCTCG
GTGGCCGACACCGGCAATGGACTTGTGCAAGCCAATGCCCGCGCTTTGGATCGCGGCAGC
AGCAGCCGACGACCGCTTGCAGTAGCCGTAGCCGCCCGCCTGCCCGTGCCCCGCGGTGTA
GTAGGAGGCACCACCGCTGTACTGGCCGCCGACCCAGATAGACGCGTAGACCGTCGATGC
TCCGCGAGACCTGCCCATGTAGAGCCTCAGGGTTACAGCGGTGAACATCTCGCCGACTTT
GTTCCGCACTACGAGGTTGAACGTCTCGACAGTCTCTTTATCCCCGCCGAGGTTCTTTCC
GTTGTCTTTGGGGGCGCTCAGGGTTGCGACTTGTTCGTTCATGGGATGCATATCCTTTAA
CTGATGTATTAGAGAAAACGACGGGCCACAGCGCGGCCGATGAGGTAGCCCGACAGGCAG
CAGGCGGCGAATACGGGAATCATGCGTGGTAGTCCTTCAGAGCGTTGGCGAGCAGGCCCG
CAGTCATCAGGTTGTCGCAGTCGGCTACCCAGGTGAAACCGATGGTGTCCTTCGGCATCA
CGTAGACGCTCCACACTGCGCCCTTATCCAGCGGGTCGCAGGCGAGCATTTCGCCGTCGT
GATCCTCGCGGCGTGGGCCGTACTGGATCATGGTGCCGTCTGCAGCGGTCAGAAACGTGT
CGTGTGCCATGCTCATTCCTCAGTAGGTGAACTCGGTGGACAGGATCGTGCCGCGCTTCA
CGTAGACCTCCCGGCTTACGTTGTCGCAGTCGATCAATGCGAAGCGCTTCGTACTGGGGC
AGTAGTCGCCGCGCTGGTAGGTGCGGGCTTGCTCGCTGCCGTCTTTGTTGACCTTGCGGA
CAAACTCGCCGCGCTTGATATCCTCAACAGGCTTCATGCGGTGTTACTCCGGTGGGTTCG
TTGATGCACCCTCTAGCGAAGATGCATCCCCAAGCCTTGCGGGTGGGTGGCGCTATGTTG
GGAAAGAGCGGAGGGGCTGAACCCCTGTCCCGTTGGCCTCAGCGCCGCTGGTGAGAGAAT
CATCCCATTGCGGATGCATCTCCGTCAACGGATATTTCATAAGTGATTGATTTGTATCCT
GTGCAGGATGCGTCGAGAGGCGCATTTAGGGCACTCGAATAGGCCCGCAGCCTTACTGCC
CCAACACTTGCGCAGTTTTCGACAGGTGCATACCTGCCCTGTGCTGCCCCATCTCATATA
GGCGCGCGTGGGCGCTCCTCAGGAACCCTCAGGCGTCCTCAGGTGCGAGCAGCAACGATG
CAGCGCCCTGCCCTCAGGCATGCCCCTCAGCGATCCTCAGGCGGCCTAGCGCTGGTCCTC
AGGGGCCAGCGGTCCCCGTGGCCTCAGGGATGCCGCAGGTAGGCAGTGAGTGGGCCTCAG
GTGTGCGTGGGTGGCCGGGTCGAAAAAGACAGATAGGGGCGAGAGGGCGCGGGAATCCGC
AGGCCCTCAGGCATCCCCATGCCCTGCCCTATGCAGCCCCTCAGGCCACCTCAGGCATGC
CCCATGTGTGCCTCACAGGATGCGCTATCCAATGCACTGCCCTTGCCCATCAATCACTTA
CGCCGCAGGTGTGCCCGATGTGTGCCATCTAGGCCCCCGAAGGTGCCCTCAGGACGGCGG
AAGGAGGCCAGGGCGAACGCGTTCCGACGCAGGGGGCCAGGGGGGATTTGGCGCAGTCCG
ATCTATCGATGCCCCTTCGGATTTTTCTGCAGAAACCGCTCGTTGCGCGCGCCCATTACC
TGCTGCAATCTAACTAGGACACAGCGCCCCAAGGTCAACCTATGGAAAGAGACAGCATTT
TTAAGGAACACCACTTCAGGGAGCTGCAACGCCGCGATAGTCTGCACAGCGGTCTGTCGC
TCACCATCGGCGTCGCGACGTTGATCGTGGGAGGACTAGCCAGCCTAACGAAGGAGATAC
CACTGGGGAGCCAGTGGCTGACCAAGCTGCAGTTCGGCCTCGCGGGGATCACTGCGCTCA
CCACGCTTGCTACCATTTTCTGTATCGCACGCGCTCTAATTGGATACCGATACGCTCAGT
TCGCTGATCCACGGAAACTGTTTGAGCGGAGAAAGGAGTGGTTGGAAACCCATGATGGGG
ACGAGAGTAAAGCGCAGGCGTCCTTCAACGAACAGGTGGATGAGCTGTATGCGTCCAATG
CCGGGCACAACGGCGAAAACAACAAGACAAAAAGCACTTGGGCTGCAAGAGCCAATCGTT
GTCTGCTCTTCTCCCTTTTAGGCTTCTTTCTGCTAGGGAGCATCCAGTTGCTGGGCAGCC
TTGGCAAACCCAAGGAGCCGTTTCAAGTAGTCCTCAAACAACCAGGAGTCGTCATGATTC
AGAAGTCTGAACCCGAGAAGCCCGCCCCGTCCCCGGAGCAGCCTGCAACCCAAGACAAGC
CGGTCCCGCCCCCGCTGGAAACGATCTACTCCCAGGATGGCAAGCTGCCCAAGCCGCCTG
CCGGCTACCGTTAACTCCTGACGGAGGGCCAACACGGCTCTCCTCAGGTACACTTGCCGG
GCACTGCGGGATTGGCGGAATTGGTAGACGCAACGGTTTTAGGTGCCGTCGCCTTTGGCG
TGAGGGTTCGACTCCCTTGTCCCGCACCACATCAGGACCACACAGGTGGACCTCAGGAGA
GGCAGGGGACCGATCGCTGATCCCCTGCCCTACTCCCTCTCTGTCAGCGGTGCCTGGACC
GGGCAAAGTTGCTAGTGCTCGCAGACGCGGCCTCAGCCCTCCGCGAGAAGAACCCAGCCC
AACGGGCCTCGTCCAGCTTCTTCAGGTGCTCCCGCTCCAGGGCCTCAGCGTCCACCCTCA
GGCTCGTCAGGAACCACCTCACGCCGTGTGCAAGCGCGTCCAGGCGGTCGTCATGGCGCA
GGCACCCGCGATCCTTGGTGACCCGCGTGAGCTGATACAGCAGGCTGTACTTCTGCTCCT
TCTCGTCACCCTTGCAGGCCTCGGCGTCAGCCTTGGCAGCTCGGGCATCCACGATCAGGC
GGTGCTGATTGAGCACAGGTTCCAGGTCGTCGATGATCCGGCGCTCCTTCTGGCCGGTCG
CTCGGACCTCCTCAAGGGTGCAGGGGTATACGCGGGACATCACCGGCTCCAGCAGCGCGG
CGAACATGCCGTCACCGAAGTTGCTCTCGATGAGCACATGGTTGACCCGGTACTGCTTGG
CAGTGAGAGCCAGGCCGTCCAGGCACGCCTTGTCGTAGCCGGACCGGAATCCGCCCCAGG
CCTTCAGGAACAGGTTACCTTCCAGCAGATACAGCACCACCCATGCGGTCTCGTCTCCGC
CCCGGCCCGAGGGGTCGATCACCAGCAGGCGCCCTTGGTATTCCTTGAAGACGTCTGAGG
TGTTCATCGGGCGGTACATCCGGTCCCCGGTGAAGCCCAGGTTCGGGATGTCGTCGCCGT
AGCACTGCTGCGGCCCACTGGCCCACACCAGCTTGACCGGCGCAACGTCGTTGTCGATGT
CGGTAACGATCAGGTCGGAGGTCTTCAGCGGGTAGCGGTCGGCATCCGCCAGGGACGTGT
CGAGCATGAACTGCAGGGCGAAGCCGGAGCGGCCGTAGGACGCCTCACGCTCCGCGAGGT
CCATATCGGTGAACCGTGAGGGCTCCACTGTGCGGCCGGCGAGAGAGGGGTCACCCAGCA
GCTCAGCCAACAGCTCAGGACACAGGGCCCCGTCGTACTTGTTCGGGTCGATGGGGTAGC
GGACAGGCCAGATGCGGCAGGCATAGCCACGCTCACGGACCTTCTTGTAGATCGACTGCT
CCGTCTGGGGTGTACCCAGGTAGATGATGTCGAAGCCCTCAGGCACCACCAGCGCGTCGT
ACTCCTTGATCAGCTCGGCCAGTCGCTCACGCATCGCCTCGGTCAAGGAGTTCTTCGGCA
CCTCGACGTCGTCGGAGATGAGGATGGTGGCGCGGCCGCCAGTAAGCTGGCCGGTGATGC
CCACACAGGAGACCGAAGGGGTCACTGCGGCATCCGAAGGGCCAACATCGAAGGCCTGGG
TGGCGTCTCGCTGGCTACCCTTCGCCTTCAGGAATTGGAGTTGCGGCACCTCGTGGATCA
GGCGCTTGATGAAGACGGCATTCTCAATGGCCTTGTCTTCGTTGGCCGAGACGATCTTGA
TGCGCTCGTTCGGGTTCCTATAGAGACGCCACAGGGCGTACGCACAGGTGATCCAGGTCT
TCGCCGCACCACGCCACGCCTGGATCATTCGGCGGCGTGGGCCGGTCGCCACGTACTGGG
CGATGGCGTACTGACGCTTGGTCGGCGGGGGCAGCTTCAGGTGCTTCCATAGGACGAACA
GGAAGACGCGGAAGTCGTCGAACATCCGACGCTCCGTCTCGCAGGTCACCCATTCTGGAT
AGGATTTAGATTCGCTCACGGATACATTTGCCCGCAGAGGCCCCTAGGCGCGCCTCACGG
GCACGCGCAGTGGCGATTTGTACGGATATGGCGGGCCCCCCGGGGCGGCCCCTCAGGGGC
TGTTCCGGGGGCCCGAAGGAAGACTCAGGACGGCCCGATCACGCTAGACTTCCCGCACCA
CAAGGAGCGGATATGAAGTACGTACTGGGCGGGCTGATAGCCCTGGCTGCAGCGGGGAGC
GCCGAAGCATCGGCACTGGTATGCAAGGGCGTGTTCTTCACGAAGGCGGAGGGTCCGATG
CAGATCGAGGTCACGATCACACTCGATGACGCGAAGACAAAGGCACGCATGCCGTCAGAC
GTTGGTTGGGTTGAGGGCCCCTTGGCTCTTGCCCCTGACCGCTACACAGGGAGCCTCACC
TCTAAGGACGGAACAGTGCGTTTCCTTACGCTTGAACGCTACACCGGCGACATGCTCCTC
GAAAACCGGGAAGCGAACCGGGTGATCTATCAAGCGAACTGCAAGGCAGCGGAAGCACGC
TTCTGAGGAGCGCTGACATGACTGACTACAAGAAGTTGGCTGAAGACTTGGAGCGGCGCC
AGAACGAGCGCGCAGTGAAGTACGTGTACTTCCTGCTAGCTGCGACTGGCGCGGGATTGG
GCTTTGCCGTGCAAAAGCTCGACGGGCAAACATTTGATTTGCCCGGACTGCTTTGTCTAG
GCGGAGCGGCATCTTGGTTGATCAGCCTCATCTTGGGATGTCTGTCACTTGAGCACGAAG
TGCTGATGACAGCTGAGAGCGTTTCACTGGCTGACTACTACGGAGATACGGCGGGCACAG
AAAAGGGCCCAGACCCACAGGAGGTCGCAAGGCTCCGCAATCAGTATGTTAAGCACTCGG
ACAAAGCGCACGGGTGCCAGCAGTGGCAAGTTCGCATGCTGATCTTAGGCGCCGTGCTTC
TTGTCGCATGGCGCATGGTTGAAATGCTGCCGCCTTTGGACCCTAGTGAGGCACCCCCGC
CCCCACCGCATCTTCTGGACCGAAGTCCGGCAGATGAGGCGCCATCGAGTCGTGCGCCTT
CTTCGCCCGCACAGGTGACTCAATCCCGTTGTCCTTCAGGAGCTTGATGGCCTGCCCAAT
CAGGGCGGGCGGCACCGGTTCGTTCCGGTCGCGGTAGCCCTGAATCTCCTGCTGGATCAC
CTCGAAGGTGAGCGCATGCAGGGCGTCCGCCGCTTCTTCACTGGCGCGGCTCATTTCGTA
CCTCCTTGAGCTGCTCCTGGAACACTGCGAGGTTCTTGTTGGTCTCCGTGAGCTGCTCGC
TCAGGGAGTCGATCTTGAGCAGGGTCTTCTCGTGGCGATCCAACTGAGCGTCCTGGAGGG
CGTTCGTGGTCTTGCCTTCTACGAGGGTCGAGGTGGCCCACAGGGCACCAGCGGTTACGA
CGCCGATCAGGATCTTGGGGATCACTGCGGAGGCCGTCAGGTTCATTCGGTCTTGTCCTG
GTGGAGGAAGGACACCCGAAGGTGTCCTCAGGGGTTACTTCGCCTGCGATTCACTGTTCG
GCCGCTTGGCCGGACCCACGCCACCTGAGCCGCCCTGGGAGCCCTTGGACTTCGAGCGAC
GGCGAGCGATGGTGATGACGGCCGCGAAGGCGACCACGACGACGATTGCAATTGCGATTT
CCACGATAGTTCTCCTGATTCGTGCTTAGAGCGTGTTGTAGTAGTTGTAGGAGGTGCCCG
TCGTCACAGTGGCCGACAGGCCGAAAGAAACGTCAGTGACTACGCACTGGAGGCTCACAG
AGCCACCGCCATTGAGAGTGCAGGTAGCGTTGACGGTCGCGCCTTGGGAGCTGGCATTGC
TCAGCGAGACCCCGGTCACTCCGGAGCTGCTCAGGATGCTCCAGCTGTAGGCGTAATTGC
CGGAACCGCCATTAGGGAACGCGGTGACTCCCACGGATGTAGCCACCGTGCGCGGCGTGT
TGGCGTTACCGATGTTCCGTTCAAATGAGCCGCCGCTCGCGCTTGCCGAGAAGGCTGACC
ACACGTTTCGCCATACGCCGCCCGTGGCGACCCATACATTCCTCACGGCAGAGCCACCCA
CACGCATACCGCGCGGAGTCCTCCAGCTTCCACCTGAGGCAGCGTAGAGAGGCATGAGAG
CTACTCTGCCGGCGACAGGGCCACGTCGTAGGTGCCGCCGATGGTGTACCGCGCCGCCTC
CTCAGCGGTAACGGTGATCACCAACGTGTTCTGGCCGTACAGGCCCACACCGACAGCGGC
CACTTCGACAGAGGCGAAGGTAAGCGCGTGGGTGCGGTCCTCGGGCTTGGTCAAATCGCT
CACATTTGAGGCGATGGTCTTGAGCTTGAGCTTCATTACTGTTCCTTAGATTTGAATCCA
GATGCGGCCGTCGGCAGCACCGGGGTCGCCCGAAGAGACAACGAGGTTTCCTGAGTGCCA
GAGCTTTCGCCATGGCTGGTCGTAGCCGCCGTTGTACTTACGGCGATACCACAGGTCGTC
CTCGAACCAACCATGGCTGATCTGGAAGCCCCATGTGCTATCGCTGTTAAGCGCGTTGAT
CATGGTTGTCCATGACCCCGTCGGCGTGTTCTGCGTTGTGCCGCCCGGGAAGTTGGCGAT
GTAATGACCGCCCGCCACTGCGTTAGCGTCCGTGGTGCCCATATAAACGTTCGGACCGAA
GCGCAAGCCGGCCCAAGTCAGGTTCTCTCCATTCCAACCCAGTGAGTAGCCGGTGCCGAA
CTGAAGGAAGCCGATGCTTCCGGAGGTAGAACTGCGAAGGCCCAGGGTATGAGCAACGCC
AATGTCGAGTAACGACGTGTCGTCGCCAATCGACAACTTTCCGGTGCCCTGCCCGATCTG
GAGCGAGCCACCTGAGTTCGGCCCCAGGATGTATGCGTCTCCACTCATCCCTACTTTGAA
TACGTCACCGTTGTAACTACTCCAGACGCGATACTGATTCCCCGAGGCGTATGTGGACCA
TGTCTGCCCAGCATTGTCACGAGCAGCCATGTTGTAGCTGGAGCTGACGCCGGTCACGCC
GACGCCGCCATCCCGCGTCGCCTTGAAGAACGGCTGCGCACCTGGGGTCGCGTCCGACAA
CGTCAGCGCGCCGGTCGAACAGTTGACGCCAAGCTCAAGGTAGTTCGCGTGGTTCACACC
TGAGGGCCAGCTGCGGAGCATGGTCGAACCGCCCCAGGAGCCCACGAAGCCCTCACCTTG
GGTCACTGGCGTGCCCGGCTGGCGGAACTCCACGAGCGGGTAGAGGTGGGAGGAGTAAAT
CTGACTACCGAAGCTGCCAGACCCTGCAACGGAGAGGGAGCCAGTGTTGTCGATACTGAC
GTCCTTGAAGTTGCCGCCCGAGTCGTACTTGCGTAGCGTCAGCAGATCGCCGGCACCGTC
CCAGAGAGTTACCGCGCGGCCCTTACCAGCGGAATCGGCAAACCACAAAGTGCTATTGCC
CCCACCAGCAGCTGCACGAACGGTTGCGGTGCCGCCAGCGGCGGCCAATGCACCGCGCAC
GGTGAAGTCACCATTGACGCCCGCGATAGGTGCGAAGTTGGCCGGGTTGAAGGTGTTGGC
CTGAGCTGCGGAATTGGCAGCGGCAGTAGCGGAGCCTTTTGCATCTGCGGCACTGCCGTC
TGCGGAGGCGGCACTAGAAGCGGCGGACCTCGCCGACTCTGCCGACTCCGAAACCGAATC
GGCCAAGGCCTGGAGGTCGATCTTCGCCAGTTCCGCAGACGCGGCAGCATCTTGCGCGTA
GGCGCGAGCGTTAGCGGCATGGGAGCCGGCCTGATCCGCATACATCTGCGAAAGATCCCT
CGCGACCATAGCCGCTTGGGCGAAGTCGTTGGCAACGTCCCGCGCCAGCGAAGACTGCGT
CAGAAACGTCTGCGACGCAGCCAGGGAAGACGACGCCTGCGCGGCATAATCCCTGGCCGA
GTCAACCTGACCATTCACGCGAGCGCTATCTAGTGCCGGGCACGGAACGAGATAGGTCGT
ACCCAGATAGTCCGTCAGGGGATACGTTCCGTTACCCTCGGGACCACCCGTCGGCGTGCC
TGCGAGCCACTCTTTCTGCTGCTTGGTGAACGTCTGAAAGCGCATCAGAAGCTCGGACAT
TTGTTGTGCGAGCTGCGCCTGCGTAGGTGCCTCTGTGGTCATTACTGCTCCGTAGATACG
ATGCCCACGCGCTGACTCCAGTCGCTGATGTTGATGCCGCTCACATGAGTGAATCCGGCG
TCAGTCCTGGAGATGATTTGAGCGCGATACGTGATGTTCGACGCGCCAGTGTTGTCGGTG
AACGTCCCCGAGCCCGCGCAATGCGACTCGGCGATGTCAGGGCCGTCGAACTCGTTGTTG
ATCGAGACGCCGCCGCTGAACGACCATCGAGCGCACTCGACGAAGCCGCCCCCGTTGATG
CTCCGGTAGAGCGCAATGGTTGCGGCGGGGTTGACGCCATTCCACTGCATGTTGTTGCGG
TTGTACGCGTTGCTTTGCTGGAAGTTGTCGAGCTGATAGGACACGACCACAGTCTTCTGC
TTGCCGTTCGTCCAGAACGGACCAACGTCCACGTAGGCGGACCCGCTGGTCGATGTGGTT
TGCGCCGCGTTGTAGAGCACGCCGGCCCGCAAGTTGCCGCCGAAGTAAGCAGACCCGTCC
GTACCGACGTAGGTCGTCGCGTTCGTCTTCGTACACTGATTGATGGGCATGACCGGGCCG
AACCATTCGATCAGGTCTCCGTACATTCCAAACCCGACGCCGAGCACTTTCATGAAAGCA
CCTGTGTTCAACACGATGCGCCCTGAAGAGCTATTGAGTGCCCACTCGCTCTGAATGGCG
CCACCGCTAATCTTGTCCACGCTCAGGTTGCGGATGTACGCGTTGTTCATGTAAACGCCG
TTAGCGTCCACAGCGAACGGAACGACGCCTGGGTAGCCCGGGGATACGATGGCGAACCTG
TCTGCCAGGATGTTGAACTGCGAGGTCGCACCGTTGTTCCATAGACCGAAGCCGGCAACG
TAGCCGTTCACGTCGGTCTTCAGCATGTAGTTCGCACTCAGCCCGTTGACCGTGTTCATC
GTCTGCTGAATCTGCGCGCTGTTACCGTCCACCTTCGTTCCCAGCTGGGTGATCGCGAGC
GCATTGGCAGAGTTGGCAGTGGTGAGCGTCGTCACCTGCTGGTCGAAGGTCGCCTTCAGG
CTGCTCGCGGCCGTCTCGATGGACGACTCAAGCGAAGTGAACGCATCGGCGAGGGACTTG
CCCGGCTCGACCTGGACGGTGTCCGTATTGAGCACCCAGGCCTTCCCGTCGCCGGACTTG
GCGCCAATCAGCGCAAGCTGCTGGGCAATGGCCTTGTCACCGTCCACGACCTGCTTCTGC
AGGTTTCGCAGGAACGTCCCGGTCTCTACACCGTCCAGTTCAGCGAACGCGTCCAGAACC
TCGGCGAATCGGTTGAGCTGTAGGCGCACACCCAGAAGCGCCGCTGCAGTGTCGTCAATG
CTGACGATGCGGCCTTGCAGCTCCTTCAGCTCCTCGCTTTCAAGGATCTTCTGGATGACC
TTGTCGATCACAGGACCAGCTGTCGGCGCCCCGCTCTGCAGTACCAAGGCATCCAGCGTG
CCGTCGATTAGGGCTTGGTAGTAGTCCTTCATCTCCTGGGTCGAGTAGAGCGACTGCAGG
ACGGCCATGTTCAGCTCCTCTTGAGTGAGCTGTGAGCCATTGTGGAAGGTGACCAGCGCC
TCTTCAGTGGGCGTGTTCCGGATCACTTCCAGAACGCCCTTACCGGGCGCCGTGAAGAAC
TCGATGTTGGCTGCGTCCTTCCAGTAGTAGTCGATACCCGCCTTCTTGATGAGGCGGTTG
AACGCGACGATGACGTGCCGCTGGCTGATATAGGGGAACGGAACCGAAAACTGCGAGTCG
GTCGCCTCAATGGCGATGGCAATGCGTGACGTCATTGGGAGTCCAAAAGAGAAGAGGCCC
CGAAGGGCCTCTTGTGGTTACTGCCAGGACCACTTGGTGGAGTCCGGGTCGTCGTCTTCG
TCGGTCGTCGGCAGATCCTGAGCAATGCTCTGGAACAGCGGCGCCACCGCGAGGTGGTTA
CCGAACGGAATCAGCGCCTGGAGCGCCTTGAGGTCTTTCTGCTTGTACTGCCGGTCACCC
CGAAGGATGGCCTGGGTGACACCTGAGGCCGCCGTGCCGATGTTGTTGACCAGCGCAACG
CCCGGGACGCCTCCGATCAGGTCGGAGCTGTTGCCGGAGTTGCGGAAGTCGAACAGCGGG
TTGCCGGTTGCGCGGCCGACGGTCGAGTCCGCCGCGTCGGGCAGGAGGAACATAAAGCCT
GCGTTGCGCAGCGCTGCACGAGCGATCTGAGAACCGCCCATGGTGTCCTTCTGGAACTTG
TCCAGCTTTGCCTGCTCGACCCCAGCGGCCTGCATGCCTTGCAGCTGCAGCTCCTGCTTG
GTCCAGTACGCGGCGCCCGCCAGGATCACCTGGAGCGCGTTGCGAGTAATGGCCTCTGCG
TCGCGCTCATTGAGTGAGCGCAGGAACTGCTTGCTGTAGGCGGTGATGCTGAAGCGACGG
AACTGCGACAGGAACTTACCCAGGCCGGAGTGCTGCCACAGGAACGTGTCGCCGAGGTCT
TCTTCCTGGATGTTCTTGCGGGCTTCCTTGTTGACGGCATACAGCAGCCGGTCGCGGGCC
TCCAGATCCTTCCAGTCGGCCCAGTTCACCTTGCGGATCTTTCCGCCCAGCTCACCTTCG
GCCCATTCCGTGTGCGCCTTCATCTCCTTGGCGATGCGCTTGCCCATCTCATCGTCGATG
CCCAGGGCGGCCATACGCACCTTGTTGAACTCGCCGCGACCGAAGAAGTCGTCCTTGAGG
CGGTGCAGGATGTTCTGCGCGGCTGCGCGTTGGGCAAAGGCGTTGAGCCCGGCCATGCCG
GAACCAACGGTCACCGCACGGCCCGTCACACGAGCGCCGTGGGAAACCGCCGAGCCAGCT
TTAGCCAAGGTCCGGAGACCGGCATTAGGGATCACAGCCTCGGCCGCCACGTCGTAGGAC
GAGAACACGGTGTTGTTCAGGTAGTCAGTGCCGATGCCCAGCCACTCTTCCTGCTCTCGC
ATGGTCGCGTCCTTCAGGCGGCCATCGGCGTCCCGAGCGAACATCGAAGGGAGATGCATG
ATGTTGCGAAAGGTGTACCGGAGGTTGCCCCAGGCCAGCAGCGACGCGAGGTCTGGCACG
TTTGCGAGACCAGCGTTCTCCATCTGGGTCGCATAGGTCAGGTCGCGCGTGGTGCGCATC
ATCTCCTGCCAGAAGCCAGCCTCTTCCAACGGACGGCCGGCCACGATGTCGTAGGCGGCT
TGGCCCTTCTTCAGGATGGTATCCCGGTCAGGGTGCCCTTCCAGGGCGTTGGTCACGGCC
TTCACTCGGTCGATCCAATCAGCGTTGCTCTTGATGCCGATCTTCGCCAGCGCCGTGTTG
CCCGTCATGGTTCGCGTGTAGCGCCCCAGGAGCGTCTCCACGTTACTGTCGAGGAGGTCA
CTGATGGAGACCCTTACGGTCGAACCATCGTTGGCTACGCTGTCGCGCAGCTCCATGCTG
AAGCTCTCATCGAACTTCGCCCGCCGCTTTGCGTTCCGGAACCCACCCTCGCCCGTGCCC
GTCTCCTTCCCGGTCTTCGCCTTGGCGAACTTGGCGACCACCTCTTCCAGCTCGTCGCCG
TCGATGCCAGCCTCCTTCAGGAACGACCGGAGGTACGCGATGTCGTCGAAGGTCATGCCT
GCCAGGATGCCCGGGTCATTACCCACTCGCAGCTCTCGCATCCTTTGGATGTAGTGCGCG
CCGAGCCTGTCGGCGATCTTCTCGTCCAGCTCGGGATTGACCTCCCGCATGCCGTGGCTG
ATCAGCTTCGCGAGCTGGTCGGTGCCGTGCTTCAGCTCCAGGTCGTGGAACCGGTGGAAG
TCGAAGATGCGCGGCAGATACCTGTCGTTGACCTCGACCGAGTCGAAGCCCTGGACTCCG
GCGTCTTTCGCCTCCTTCAGCATATCCGCGAACAGCTTGCGGACACGGCCGGCCATCGCT
TCGACTGCAGGCGACTCTACCTCCCCGCCCCGGATGTGCAGACCCACGTCCGTCATAAAC
TTGGCGCGGACGCCTCGGTCGTAGTAGCGCCAGGACGGAATGCCCTGCTCCTTCAGCCAG
GGGCCGTAGTGAGCCTTGACGGCAGTGTTGAAGTGGCCCACGAAGCGCTTCGTCAGCAGG
GAGGCAATTTCGCTCGCACCGCGATCAACGGCGGTGCCGTCTACGTGACCGAACTCGTTG
CCCACAAGGCGCCCGAAGTTGTCCCGGACGGCCTCCACTTCGCTACCACGCAGGACACCA
CTGAAGGTGCCCTTGTTGGCAAGGCGGAGTGCCCCGGCCATCTTCATCTGCGGTAGCTTC
TCGCCGGAGCCGACTGCGGTCGGGAACATCTCGTCGGAGTAGCCGAGCACCTTCGCAGCG
GACAGGGTGTCCTTACCGAACGATGCCTGCCCCGCGATCACCGCGTCCGTGTTCGCCTTG
GCGGCATCGAACTCCTCCAGGCGGTCCAGCTTTTCGCGCATCGGGGCAACCTGCCGGTTC
TCCTCACGAAGGCCTTCACGCCGCGCATGGAGACCCAGTGCCTCCCGAAGCGCCTCGCGG
TCGGCCTCTTGGGCGCGGATGCGCTTGGCCTCCCCGCGTGCCACGACGGCCCCCTGATGC
ATCTTGAGGGAGGCCTCACGATCTGCCTTAGTCTTCTCGGTGGTGCGCCGCAGGGCGTCG
TACTTGCCCTGCAGGTCGGCCAGCTTGGCCTTGAGGGGGGCGGTCTGCTCGGCAATCTGC
CGATCAACGACGCCTGCCCGGAGCTTCGAGTATTGCTTGCTCTCGGCGACGTCGTTGCCC
AGCTTCAGGCGGTCCTCTGCGAGCATTCGCTCAAGAGCACCCTCGCGGCCCTCTGCCAGC
GCCTGCACTTTCGCCTGCAGGGCGTTCAGCTCAGCACGGGCCTGCCCCAAGGGGGTGCCG
TGGTTGTCCCGCAGCGACGCCGCGTCGCGGTCCAGGGCACGTTCGAGTGCGCGGGCCTCG
CCGTTCTTCAGCGCGGTTCCGGCCTCGAAGTCCAGTGCGGTCAGCCGGCCTTCGTCGGCG
AGGTACTCACGCATGCGTACGTCAGCACCGTCGGCGTCGAAGTCGGCCAGGGCGCTGGCG
CGGTACTGCTCGGCCGTGCCCAGGCCGGTGCGACGGATCATCGTGTCGATGTCCACGCCA
CCCTTCCGTGCTCGCTCCGTCCAGTTCGTTACGACCTCACCCTTCGTCTTCCCCTTGAGG
TAGGGATTGGCGTCGAGCACGCCCTTAGGCAGCAGGTCTTCCATCAGTGCATCGGCTTCA
GCCTTCGCGAACTTGATGGCGCGCTGCGGCCCAAAGTGGTGCGCGGCGTACAGGTTGAAC
ACGTTAACCGGGACGCCAGCCTTCTCCAGCGCTGCGCTGTTCTGGCTGTCCAGGAAGTTC
GCCATCTCGGCGGACTTGGCCGGATCAGTGCGAAGCTTCAGCAGGTCTTCTTCCGATAGG
CCATCAGCCCACGCGGGCTTGGCCTGGGCGACCACCGATTTCCACGTCTTGGCGATGAAC
TGATCAGCGCCAGTTGCGCTCGACGTCGAAGAAGCTGCGTCGGCTCGCCCACCTGATTCG
AGCGTACGGCGGAAGTCGGCGTAGTTGGCGATGTCGCCGTTGTGGCTGGTCAGGAAGTCG
GCAGTGCGCCCATCCACCACGCCCGACGCCATCCGCGCCGCAGCTTCACCACCGGCAAGG
GAGGCGACGATTGCGCCGCGCTGCTCGACGATGGATTCAGCCAGCTGATGCAGCTTGAGC
TGATTGCTTGCCTCGGCGGAAAGTTGGGCGAGCTTGCCCACCTCGGCGCGCGTATGGACG
CCGCTGATGGCGCCATGCAACGCCATACCTGCGAACGCAGCAATCGCCACGTCGGTGCCG
TCTTTGGTCACATCGCCCTGCTGTAACGCGGACTGGATGAGCGCGTTCTCGACACCACTG
CCCGCGAGACCTGCGATGTAGCGCGTGGCTGTGCCAGCCTTGGCGGCATCGACGGCAGCG
AGCGCAGTCTTCGCTGTTGCAACAGAGTCCACGATCTTCACCGCGTCACCGAGCTGCGCC
ACCTTCGTAGCGTAACCGGCGCCGCCTGTGCTCATTCCGATCAGCAGCATTCCCGGGTCT
ACAACGCCCATGCCCATGCGGCCGGCGATGCCCCAACCGCCGTAGGCGGCCAGCTCTTCC
TCGTTCTTCATCTGGCGATGAGCCTCGTCCGCCAGGAAGTACAACTTCTCTCGGCTGGAG
GCTTGGTAAGCCAGTTCTTCCTTCGCGCTGTCGGGCAAGCCTGCGGTGAGCTGATTCCAC
TCCGCCTTCGGCACGGAATGCTCGACGCTGAACGTCTCGTCCTCCGGCATCTGGCTCACA
ACCGCCCAGCGCGCTGCGGAGTTGCCCATTGAGTCGGTGTCGCGCCACAGCGCCAGGAAG
CCCCGCTTGTCGGGGTCATCCTGGGCCACGGGTGCCTTAGGGGCTACCAGGGTCGGCGCT
ACAGTCGCGATGCCATCTTCTTGCTGGGCCGATTGCAGGTCGGCGATCTGTGCGTCTTTG
GTTGCCATGAGGTTCTCGTTACTGGAGCATCTTGGTTGCGAAGGGGTTGTCGGGTGAATA
GATTTCGTTCATGCGCTGGCGGTATGCCTGCCCCTGACGACTCTTCTTCACCACTTCGTC
GTAGTTGTCGCCGTGCGCCTTTCGGTATGCCTCGGTGAGCTTCGACAGGCTGAGGACCGG
CCCGAAGGGGACACCGTGGGCATCCACGGTCATCACCGTCGCGTCCTGGCCGTTGGCCGG
GGGCATGAAGCGAAGAGTGGCGCCCTTAGGATTGACGCCTGCAGCCTTGGCGAGTTCTTC
GGCCTTCGGAGCTGCCCATTCGATGGTGGCTTTGAGGGTCTGCGGGTCGCCGCTGGTCGT
TGGCACTAGGATGTTCTGGCCGTTGATCCGAATCGCTTGGTTCGTCGCCTTGAAGCGATC
GGTCGCCTTCTGCACTGCGGCGTCCGGCGAATCCCCCATGCCGACGAACACGTTGGCGAT
CTGCTTGATCTTGGACTGCGCGTACAGGCGGGAGGGCCCTGCCATTGAATCGAGACCCTG
ATCGAACCACTTGCCCTGCGTGTCGAAGCTCGCTGAGGCCACCTTCTTGTCGATCTGGGA
GCGGGCTTCAACTTGAGAGGCACGGAAGGTCGGATCGTTGTACCGCGCGATGTTCCGCGC
GATGTCCTCATCCTTCACCCCCATATCCTTCTGCCCAAGCGCGGCTTCATACACGGCAGC
TTGGGTGTCGTCCGGAAGGTAGCTCGCGGTCTGGCCTTGGGCCTTCACTGCGCGGTACGC
GTCCAGGCGCTTGATGACCGTGTTGCCGTCCGACAGGTCGATGTTGTTCAGCGCGCCCTT
CAACGCCGGGAAGGCGGTCCGGGTTGCCTTCGACAGCGCCAGCGCCTGGGCCATCGCCTG
AGGGCTCTGCATGATCTGCGGGCCCGACAGTTCAGTGCCCTGGCCGATGGTCGCAGACAT
CACCTCGGTCATCCGACGGCCATTCCACTCGTCAGCCTCAGAGGCCGTCTTGGGGCCGTC
CGTGACGCCGATGATGTCGTGGAACGATTGGACACCGAAGGACGACAGGAGGCTCTTCTC
GGTATCCCACTTCAGCGCCTTCTCGTGCAGCGCCTTACGTGCGGTCTCGGACCGATTCAC
TAGGCCCCAGGCACCCTCAGCGGACATCTGGCCGGACGTGACGAACGGCTTGAGTTCCGC
GAAAGCGATGGGCAAGCCCTTGTCGATGCGATCCTCGAACGGCGCCAGCGCCTGGGTGAA
CTCCCACTCCTTCTGCGGCTTGGCGATCTTGGCCTGATACTGAGCGATTCGGTCCTTCGC
GAGGTTCAGGCGGGCCTGGGCCTTCACTGAGTTGATCGGGGACGCCACTGTGACGCCGTC
GTCGTTGACGTAGGTCTTCGGCAACAGCTCCAGTACCGTCAGGTCATTCCGCTCCTCGGC
GATCTGGGCCAGCCGGTCCACACCGACTTCCCACGCCTGCGTACGACCTCCTGGGAACAC
GCCTGCGGCCTGCGCGATGGCGTCCGGGAGGCTGATAGGGCCACCGTCCACGGCGGCGCC
GATCTGGGCGCTGAGGGCGTCTGCCGCTTCAGCCTGATGCTGACCAACCAGGGACTGACC
CCGGGTTCCGGCGATCTGACTGTAGTAGTCCCGAATCAGGGGCGCCGCAGCGCGTCGCGC
GATGGGATCGGAGGCGACGATGGGGCCGGTGTGGGATTGAATGATCCCATCCACCTTGAG
CATCTGCTCGTCGAGCGGGAGGGTCTTATCGACCGTCTCCTCGATTTCCTGCAGGGCGTC
CTGAAGGGCGGCCTGGGTCTGCGTCACAGCAGCAGCGTGGGTAACGCCGTCCGCGTAGGC
GCGATGCTTCTGCTCCAGCGCGTCGTCAACATGGTCGGTCTGCCGGTCGGCAACGCCCTG
CGCCTTCCAAGCGGCAGCGTTTGCTTCTTCCTGTTGCTTCGCCACTCCGGCAATCTGTCC
ACCGAGCAGGAGGACATTCTTCAGGCTCGCCCAGTTGTCCGGGGCGTTATTGCGCGGGGC
GACGATTTGCGCCGTGACCTCAAGGCCCGGCGCGCTGGTGACTTGCGGGTTGGAACCGGC
TCGCTGACGCGATGCCGTTACGGTTTCGCGGGGCATAGAGATTCCTTAGGTGCCCGGAGG
CTTCTGTGCGAACGAGCCACCAGCGGAGGCGTAGGTGCTTGCACCGGCCTGAGCGGCGTC
CATCGCGATGTTCAGGCCGGACTTGAAGTTGAGCTGAGACAGGGAGACGTTCAGCGAAGT
GCTGTTCGACTCGATGCTGTTCTTCAGGTTCTTGGACTGCAGACCTTGGGCTTCATCAAG
CTGCGCGTCGAACGCGTTGAGCTGTGCCAGGAACGATCCCGAGCCGAGGTTGATACCCGC
ACCGCCAGCGTTCGCGCGAGCCGAAGCCCGGGCTGCTCTGACCTGCTTGGCACGGACATT
CATCTCAGCACTGGCCTGATCAGCAAGCTGGTCAGCGCGCTTGCTTGCCTGCTCCCTCAG
GAGGTCGGCCTGCTTCTGGGCCTTCTTGTTCTGCTCGATACCGGACGCCACGGCGGCTGC
AGCGGATGCTGCGGCCATCGCCCAGGCGACGGCGGGGGCTACAACTACGCACATGGGAGG
ATTCTCGTGAAGCGAACAAACGGCACGCCGTGCGGCCCGAACGGCTCCGGCTCGTCGAAG
ACGAAGCCCATGCGTTCGAGCCACTTCAGGCAGACGTAGTTGTCCGGGAGGATGTAGTTC
TCCAGGACCGGGTACATGCTGTTGAACTCGTCAACAAACTGCGTGCCGAAAGAGAACATG
AAGTCCTTCTCAGTCACCAGCTCATCCGTGGCGAGCATCCAGGTGCAGCCGATTTCTGGG
ATGTCGGTGGGGGCGACGCCGAAGATCGCGACCACGCGACCCTCGTTCGTCCAGGTGTAG
CACTTGTCGCTCGCCGCCACCGAGGTCTCCACGACGGAGGTCATGGACGCATCGGTCAAT
GCCACAATCTCGCGGCGATCCTGATCACGCAGGTTGCGGGCCAGCAGCGCGGCGTCAGAG
GCGACGGTGGGGCGAACGATGTTCATCGGAACTGTGCTCTCTTTTGCCAGAACAGCTCGA
CCTCAGCGCTCGTGAAGAACGCACCGAGGTGGCTGTCGTTGGCGATGGTGATGGTTGCGT
CTTCAGCGGAGCCGTACACCTGGAAGGAGTACACGCCGTCACTGAAGGATGGGGAGCCGA
CAAGCAAATCAGCGTTGCCGATGGTCTTGCCTGTGAACTGCGCCAGCAGATGGGGAACAA
CAGGCTGCACGTCCGGCGCAGTCCCATAGGGCGCCACCTCTGTGCGGAAGTAGCCAGCGC
GGGTGTAGGCCAGGGAGACCGTTCGGATCTGCAGTCGGCCAGAAAGGTCTGGCGCACCCT
GCGAGTTCTTCTGATACCAGCGCGAGAAGGTCCAGCGTGCGTCGTACTGCACGCCCACGA
ACGACTTCCCGTAGGTCACATTGCCGGGGACAAGGATCGTCCAGTCGTTGAGCCATACGT
ACGTTTTGGGATCGACGAGCCCGCCTGCACCTGAAGGTGCCTGTGGTCCCCTGACGATCT
GCCACAGGTTGTGCTCAGATGCGGGCACCTGGAACGGCAGATCGAACAGGGTGTAGTCGC
CGTTCGCGTTGTAGCTGCCCTGTAGGGACATACGGCGATCCAGGTGGACTTGGAAGCCCA
TGCCCGGCGCATTTGCCGTGGCCGAGAGGTTGATCTGCTCCAGGAACGTACCTCCAGGGC
GCGCAATGACGAGCCAGAGGACGCCGTTGATGCACTGGCAGGCGAGCACGCGGGTGCCCT
GAGGGAACTCCCAATGGCCCCACGCGGACTGCGCGAGCTTGTCGCCTTCCCAGTAGAACT
TGTAGTGGTAGACGCGGTTCGGCGCACCGTCGGTGATCAGGAAGACGGCGTCCAGGTCCG
AGCTGACGGCCAGCCCCCGAATGCCCTGAGGAACGTAGCGCGGCACATGGCCGGTCACAT
CGTCTGCGTCGGTGCTGTTTGTACCGTCCTGTCGAACGTAGTACTGGAGTAGCTTGGCCC
AGCCCCCCTCTTCCGAGGTGAAGTAGACGTCGCTGCCGAGCGGCGCGGGCGGGACGCTGC
TCGACGCCGGGTACTGCGTGACCGGAGTCAGCGAGCAGCCGTTTGGCGTGAACGCACCGT
TGTTGCCCTTCTCCATGCGGAACTGGACTTGGTCCGAGAACAGCATGATCGAGCCCAGCA
TCGGCAACGCGTGGAGCATCTTGGTGACCTTGGTCTCCGATGCCTGGATGTCAATGACGT
CATCGTCGAGCTGCTGCGTGACCGTCATACGCCAGAACATGCCGAAGTCCCCCGCCCGGC
TAAGAACGGTGCTCTCGTCGCAGAGGAACCCAAGCCGATTCTCGACAAACAGCACGTCGT
TGATCGTGCGGCCAAGAAACGACGGGCCGGGATTGGTGACTGCGTCGCCCGCGCGACGGG
GGCCCCATGCGAACGGCGCGACCTCGAACACACCGTCCGACTGGCGAACAAGCGCCCACG
GCATGGTGTACGGGTCGATGGTGTTGTTGCCGTTAGGATCAGTGACCTCGATCCAGGTGC
CCTGCGTGCGGCGCACGAAGTAGCCAGCGAAGCCGCTGTCTGAGGTAGCCACGACGCGGT
AGGTCTGACCTTCGGACGCGGCCTTCGGCAGATCCTGGAACGTCTGAACGTTACCCATGA
ACGTGCCGACTGAGGGGTTCGGGGCGTAGGAGCCGTATGAAGCACCTGGGGCGGCGGTCT
GGCGATTTGGATCGTAGTAGTTGTACTGCGAGGTGGCGCGGTCGCTGTCCTTGACGCCCT
GCTTGACGACCACAGACTTGTTCACGATGAACGTGTAGTCAGCAACGGTCACAGCAGCGA
AGGTGTCGCGTGCAGTGGCACCTGCTGGGATCGTCAGGTAGGCCTTGCCGTACGGGAAGT
TGACCGCACGAGGCTTGCCTTCCATATCGAAGCACAGCACCTGGGCGGCGCTCGTGATCA
CGACGACGTACCGTTCGCGGACGTCGCGATTGATGATGTGGATGAAAGCGTCCTGCAGGT
TGTCGCCGGACAGTAGCGCGGCGAACTCCGTCGGAGCGCGCTTGCCCACACCATCCACGA
TGGTTGCCCAGCAGTTGGTCATTTCTTGAAGCTGAATCTCGCTTCGCAGTGTGTCCGGCT
GCTGCGAAACGCCGCCGTACAGCGCGGGGATCGACTTAGAGGTGAGCATGCTAGCTCCGG
CTGAAGATGCGGTTGGACGTGGCGCCAGAGGTGAACCAATTCGGCTTCTTCCCGCGCAGG
TTGTTGCGATCCATCTCGACCGACGCTTCCGCTTCCATCTCCTTGGTGAACTGATAGAGG
ATCGGAGAGCCGACGATGTTCGACTGGAAGACGCGACCGGCGCGGGCTTCGATGTAGCGG
CGGGCGACTTGGGGAAGCTCTGAGTACGCGAGGAACAGGTTCAGGGTCGCCGTCGGGGGC
GACTTAAGGACGAACGTCCGGTTGACGGTGTCGTAGAGCTTTCCTGCGCGCTCCACCAAC
GTGGTGTCGTCGGGCAGGGTCTCCATCGCGTTGGCCGGAAGGACACACATACGGTTGACG
TCTAGAGGCAGCGGGTAGGCGGTTTCGGTGTTGAACCACCAGCCCTTCGACTGCACCTCG
CGGGAGGTGTTGTGCAGCGTGAGCTGCGCGATGCTGACGTCCTTGACGCCGGGCACCGCA
AGCGAATTCACAGGTGACTGCCCAATCGACATCAGGAGGTTGTTCACGCTGTCCAGTTCG
GTCAGCGGGACGAAGTTCAGAGGAGGCAGTGACATGGGAACTCCAGAAAGAAAAAAGGCC
CCCACCCCGGTGAGGGTGAGGGCCGATTCGGCTGTGCTTACTTGCCCTTCAGGGCAACGG
CGCACTTGTTGCGCAGCGAGTCACCGCCTGCACACATTTCCGCGATCAGCAGGGTGGCGC
GACGACGCGCGTCCCAGTAGGTCTCGGTGTTCAGATCCAGGACGTGCAGCATCGCGGCGG
CGTCCTCGGTGAACACGAGGCCACGGACCTTGGTCAGGTCGCCCTGATACTTCGCGGCGA
TGGTGGCCGGCAGGCGGCGGACATCGGTCGGGTGACCGACCAAGCCATCGGCATTGGTGC
TCGCGTTGTACGGGGTGACATCGCGGCCGAACATGAAGTTGTTCGACTTGTGGATCTGGA
TGTCGCTGATGGTGCGCAGGACGGTGGACGCGGTGGAACCCTGACCGCCGAAGTCGCGGT
TGATGTTCTTGTCCGAGTTCGCGATCAGCGACCACTGCAGCGGCAGCAGCACCGAGTGCA
GCACGTTGGTATCGACGTCCTTCTGCTCCAGGGCCAGCTTGGCGGCGTTCAGCGAGTCGA
TCAGGTCGCTGCCCGAGGTCATGAAGTCCTGGGAGGCCGACTCGGTGATGGTGGTGCCAC
CGCCGTCGCCCGGGAACAGCTCGCCGCCCTGCGATGCCTTGAACACCAGCATCTGGGCCA
TGACGTCGTAGATGCGCGCGATGGCTGCGCCCTGGGCCTTGGCGTACGGACCGCGCAGGT
CGTAGTGCAGAAGCATCTCGTCGATGCGGTCCACGTAGATGTCGTGGATCAGCAGGCCGT
CAGCTTCGATGGTCACTTCGTTCTTCAGCACGTCCTTGCCGGTCAGCTCGGTGCCCGGCA
CCATCAGATCGGCGAAGGCCTTGAAGAAGGCCGGGAACTGGGCGGTCTTGCCACCCGAGA
TGGAACGGTTGCGGATCAAGCCGTTCATCACGACGTTGGAGTTGAAGGCCTCCAGCACCT
CGCCACCGTACTGGACGAGACGCAGGGCGTCGGTGTCACCCGCGCCGCCCTTCTGGGCGC
CGTAGGAAATTGCAGCGTTGGTCATGTTGTTTTTCCGAAAGGGGTATAGGTTGTGAAGCA
GTCGGCCCGGCGCGCCTTAGCGGCGTACACGCAGCTGCGTCCCGCAGTTGTCCACCGTGG
CGGGCTGCAAGCTGTAGAAGGTGTTTGCGCTATGAGCGCGCTGTAGGCATTGGCGATGGA
ATCGCCGTGGTACACGTCAAGCGGTCCCTAGGTGAGCCTCGGGACGACGGCAGGACTTAT
CGGCGGCTGACGCTCACGCCCAGCTGCACGCCGTTCTGCAGGGCTGCCTGCAGCTTCTTC
TCGACGCTGGCGCGGAACGCCGGGTCGGTCTTGTACTCAGGCTTTCGGATGTCGGCCAGC
CACTCGGACTTGGTCGTGTAGCCACCCGGGACGGTGTTTGCGGATTCGCCCATGACCATT
CGGCCTTCGGTGCCCATAGCTTCGTTGTACCTGTTCTGGAGGGTGCGCACTGCTTCGAGC
GCGGCGTTCTTGTCGGGGCCGAAGATGGCGGCGTTGTACGCCTCCGCTTCTTCGACCGTG
TACGAACCGGCGACCGCCCAGTCGAGCAACGCCCGGTACTGATCTGGACCACCAACTTCA
CTGGCGACCTGCAGCGTTCGCAGCTCGAACATTGCGTTCTGGCCCGCGACGTGCGCATCC
ACGGCCGCGCGCGGCACGCCGGCAGCTTCGAGCAGGCCGTAGGTTTCCTCGGAGATGGCG
CCCGCCTGGGCAAGCTCCTCGGACGCGCGGTCGGCGGCGGCCTTGTAGGCCTCCTGGTTC
GTCACGCTCGCTGGAGCTTCGATGGGCGGTGGCGCATCCACAGGCGTCGGCGCCTCGGAC
AGCCTGCGCTCGGCCTCGGCATAGGAGGCCAACAGGGCCTCGGTGTTCACCGAGCCGGTC
TCGGCGTTCCAGAATTTCTCCGGTACGTTCTCTGGCCGGGCGGCAGGAGCCACTGCAGCG
GGGGCGCCCCCTTCACTGCCGGGGACGACTTCGGGTACGGGATCAGGCATGTTCTCTCTC
GGTTATTGCTGGGCCATCTGGCCGAGCTGTGATGGGTCGATGTCACCCCGTGCAACGCCC
TGGGCCATCGGGCCTGCGGCCTTGTCGATCAGGTTGGAGGCCATGGCCTGCTGCTGCGCA
GCCGCCTGCTCCTGCTTGATCTGCTCGGGGGACTTGAGGATTTCCGTAAGGTTCGTCACG
CCCCAACCGGTGCCGAGGCGCTGTGCCAGGACCGGCGCATTGAGCAACGGCAATGCGTAC
TGCGGCGTCAGCATCTGGAAGACGTCCGCAACGAAGCCACGAAGCTGGTTGAGCTGATGA
TTCCGGCCGAGGGCCTGGAAGCCGGTCACGATGACGGGCGTCACTGAGCCCTTAGGGAGC
TGCGGGATGAGCCGCCCCTTCTCCAGGATGTGAATCGTCCGGTTCACCCACGGGAGCTGA
AGGTCTTGCGACTGGACGGTGTAGATACCGCCGACGACATCTTCCAGTTCCTGAGCGGTC
TGGCGGATTTCCTCGGCAGTGACGCGCTCGGCATTGCGGGTCGTACCCGACTGCAGCAGG
AAGGCCTGCGAGAGGCGCTGCTCCAGGGACTCGCCCGTCTTCTGGGCCACCTGGAAGTCT
GCATACTTCTCTAGCTGCAGGACGTCGATGTCGGCCTTGCTGCCCGCCACACAGTCGCCG
GACTCGGCGTTCGTGATGTCCTCGATTCGGGTCGAGGACGACGGATGTTTCAGGAAGACG
ATCTTGGCGGCCACGGCGGCGAACCGCACGATTGCCTCACAGATGCCGTCGTAGGAGATG
AGGTCACCCAGCAGCTCCTCGATATGGCCTCGGCCGTAGTGCGAACTTGGCACCGCCTTC
CAGCGGCCGACGATCCACGGGGCCTTGTCGGCGGGAACTGTCGAGCGCGAGCCCGGGACT
TCGATGTCGTTGATTTCCTGCCAGTACACGCACTTTCCAGCGCGCCACTGGACGGCGGTA
TACATCTCGACGTCTTCGTTCGAGGCCGGGTCCAAGTCGCATGCAGTGACGACCTCTAGT
GGCAAGCCTGCCGGAGAGACCTTCTCCAGGATCGCGAGGTCGAGCATTGCACCCGACGGT
GTGCGACGGGCCCGGAATTGATCCAAGGTATACATCCGCACGTTCTGCATATCCGGATAG
AAGAGGACGGCATTGCCGGCCACGATCAGATGCAGGAAGTATTCGTAGAGGATCGGGCGC
TGAGGCGAAGCCTCGACCTGATCCATGATGTCGCTCTCTCGCTGCGCGAGAGCGGCCTCG
ACCTCAGACGTGTCTTCAGTCCCGGCACCTTGGCGCGCGATCTTCGAGAGCGTGTACCGG
AACGGCGCGCTACCGGGCGGGAACAAGGCCATCAGCATCTTGGATGCGAGGTTGTTGACG
CCGCGCGAGCCGAGGGACTGATACGGGTTCGTGAGGGTGCTGGAGTCATTGCTGCCTTCC
GGGGGAAGGAGCGACGGAATGGTGAGCGCAGAGGCCGTGCGGGCGCGGGTCAGCGGCGCA
GAGTGCGCCGACGAGTTCGCGTTCCAGAGGCCCTTCGCCGACACCACCGGTTGCTTGGAG
GCATCGGTCATGGTGGGCTCATCTCAGTTGGGTTTGCACGTTCCGCCAGGGGGACCCACC
GCCAGTTCGCATACCGAGGCCGCTGGGCGGCGTGGGCGAAGGCATAGGCGTTTCGACTGG
GGTCGCTACGACAGGTAGGCGTACGGTGGGCTTCTGCCCACTGCCTAGGTCCATGCGCAA
CGCGTTGCGGGTGATGCCTTCGGACGAAGCTGCGCCGTCCAGCCAGACGTTCGACAGGTA
CTGGACGACCTTCTCCTCTTCCTTCTCCGTCTTCGGAGCGTTGGGGAAGAGGTTGAGGGG
GTCCGAGAGCTTGTCTACGGTCTTCTGGCCGAGCACCTTGTTGAGGCCCGGGTGCGTGAT
CTTGCCCAGCGTGCCCTTCGTTACGTTGCACATCAGGGCGACCTCTCGCGACGTGAGGAG
TCCGCAAGGGACTTGAGGTGACCGATCAGGCGCGCGGCGCCGAGCTTCATCCAGACCTCT
CGGTCCGTGTCGGCGGCAATGGGCGTGATCGGGTAGGTCTCTTCGAGGAGCTTCACGAGC
CCCTCGGCGTGCAGCGCTGTGGCCTCAGCCCAGCGTTCGTTCTGAGTAGCCATGCGGAGT
TCTCGAAAAAAATAGCCCCACCAGCTCCGGGAGAGAATCGGAGTGGTGAGGCTATTGGCG
ATCTGAGGCGGCTTGCCTCTGATCAGTCGGATGGTCGCCCTGCTTATCCGCTGCCTGGTC
TAGGACTCTGGCTTGGAACCGCAGGGCGGTGGAACTTAGGGGAGGCACCTGGACGCTATC
GCGCCGCTTACGGTGCCCCCAATATGGCTGGCAAGGCAGGACTTGAACCTGCAACTGGCG
GCTTAACGGGCCGCTGCTCTACCAATTGAGCTACTCGCCAATGTTGCCGACGCTGCGTGT
CCTTTTACGGCGGGACACTTCACCCCGCCGGTTCTTGGGGTTACAGCGAAGATGGTCGCC
CTATTGTCGGACCTCTCACGGTCCTATCGTCGGGCGGTAATAGGGCCGCGTGAGGGGACT
CGAACCCCCGACCCCGGACTCATCTATGTCCGGCGCTCTCGCCACTGAGCTACACGCAGC
ATTGTGGCCCCCGCACCTTGAGCAGGGGGCCGGAGCACCTAAGTAACCTTAGGTTGCTCT
GTAAGGACTATCTGTCCCTCTTGGGTGCGCCACAATCAAAATGGCGGCGTCCAGAGGCGG
ACCCGCTTGTTCGGGAAGTCCCAGTCGTTGGCGCGCAGGATGCGGGCACACCGGGCTTGA
ACAATCGCGTCCTTCTCCGTCAAGCCCTTCTTGGCGTAGGCGGCCTTGACCAGCTCCCAC
ATCTCCCTGGCTGTCTTGCACTCCTCCAGCCCGGTCACGAAGGGGGACTTCTCGCCGATC
CCCGGGGCACCGGGGTAGCCGTCGGTCGAGTCTCCGATCATGGTCTGGCGCATGAAGTAG
CGGTCGGCCATGACCTCGGTGATCGTCCGGACCTCGCGGTCCTTCTTTGGGTTGAACAGC
AGGCCGGGGATGGTCTGCATATCCTTGTCGTCGGAGACGATCACCTTTCGGCCCGGGATC
AGGGTCTTGTGGGTGGACAGGATGCCCATGCAGTCGTCAGCCTCCAGGCCGGGACGCTGG
TAGGTCTCGTAGTTGCGCCCCAGGTAGTCCTTGATGGCGCGGAGGGTGCTCGGCTTGCGC
AGGTTCTTCCGGTTGCCCTTGTAGTCCGGGTAGACCCCGTACCGAAAGTTCTCGGTGTCG
GTCAGGCAGACGATCAACCGCGTCGCCTTGAGCTTGTTGGCGACCGCTTCGATGTCGGCC
TTGGCCTTGCGCATGCCCTCCTCCAGGTTCTCGGAGACGGAGGGCTCTTGGTCAACGCCG
TTGAAGTAGAAGACTTTCTCGGTGGCAGACGAAGCTGCGAACGCGAAGATGTCTGCGTCG
AGCAGCAGGGTAGTCATTCCAGAGCACTCCGTACATCATCAGACAGGCACTCCTCCGGAA
CCTTCACGAGCTGGTCGAACGACGGTCGGCCGTTCATCTTCGACCACCCCCTGCCCCAGC
TGCCGTCAGCACGCCGCACGCAGCCCCTGCTGACGACGTGCAGCTTCCCATCGGCTCGGA
CCTTGCCGGCGCGCATACCGACGCTGCGGTTCTGCAGCGCGGCGTACACGAAGGCGTCAC
CCGGGCGCAGCTCGTTGCCCATCATGTCGCGAAGGGTGGTTGAATCGGTTGACATCAGGA
TTCCTTTGGATGTCGTTTGAGCCACGCCGCGAGGTCGGTCTCGTACTGCTGGTAGCGGCG
CACGTAGTCCGGTCCGTCACCGGCCGGGTACTCGTGTTGGTCACAAACATAGTTGGAAGA
AGGAACGAACACCGGGTATCCGTTGCCGTCGATAGCAACGTAGGAGGTGTCCTCCTCGTG
CCCGGCAAGGCATTCGCCGTAGTCCATGAAGAATGGCGGCGTGGGCTTCCAGTCATGGCG
GCACGCTGCGATGACAAGCACCACAAGCAGACCAGTGAGGGCGGCGATCAGGAGGCTGCG
CTTCACCACTCCACCCCCAGCTCCCGCAAGATGTCGCGAGCCATCTCCACTTCGCCGTCC
AACAGGCCGTGCTCGTATGCGCCGTCCAGGTTTCCACCAGCGAAGTCATCGATGCAGACG
TCGTCATCTTCTTCCTGGCGGTCACGGATCGTGACGCGGCGGGCAAGCGCCTTGAGGCGC
TCGATTGCATCAGCGGTCAGCTCGTTCACGGGTCCATCCCCAGGTCTTGGATGACACCCA
CGAGGAAGCCGATAGCGGTTCCCACGACGAACCCCACAGCCAGCCAGATCACTGGCCGGC
TCCGTGCAGCTCGCGCCATTTGCGCACGACCGCTGCCTCTGCCTTGGACATACTGCCGTC
GGCCCAGATGGCGCGAGACAACTCGTCCCAGCTCATTTCCATCAGACCGGAGACATCCGG
GGCCGGGGTGTTGGCGCGCTCATGGGCGGACAGCAGGTTCCATGCTGCCAGGGCGCCGAA
GGCGTACCAGCCAGCGTTGCTCTGGACGAACGAGGGGCGCGGGGCCGGATTGCTGTAGTA
GCTGTAGTGCGGACGGCTGTAGGAGCCGCGATTGACCACGGTCGTACGGTTGACGACGGT
CCGGTTGACCACGGTGGTGTTGCGCGGAGCAGTGGCCGGACGCGACGCCGGCCGCACGGA
GGGCGCAGTACGGGCGCCGCTGAAGTAGCTGCGGCTCGGGCCGGCGTAGCTGCGGCTCGG
TGCCGAGTAGCTGCGCGAGGGCGCGGTGTAGGAGCTACGGAAGCTGCTCGACGAGAACGA
CGAACGGCTCGACGAATAGGAACCAGCGGTTGCGGCAAAGGAGGCCAGCAGCAGCGCCGC
AGCCATCAGGAACTTCTTCATGGGTCTCTCCAGGTTCAGTTGAGGGGCAAACCGAGGGCA
GTACGCCCGGCTGCGGAAATGAGGTCGCGGGTCAGCTCACGGACAACGTGCTCACCCATC
GAATCGGCGTAGGCGCCGTGACAGGCGTAAAGGTTGATCCGATGCGAGACGCCCAGGGTC
TGCCCCTCGACGTTGGCGCGCGCTTCAACGCGGACGTCATTCAGGCCGACTTCCACGGAC
CAGCTGGTGTTCTTGAGATTAGGGAATGTCAGGCGCATCAGGGTTCCTTGAGCACATTCC
GTGCGGCGGCCTTGTCGGCGTTGCACTGCTTCAACCCGTCTTCAGCGCTTCCGCCGAACA
GGTACAGGTCGTAGGTGGTGGACGTGGTGTCCTTCAGGACGGCATCCAGCGAGGGGTACT
TCCCCTCAATGACCGTCGGCTGCAGAAACGGACTGGTGTCCGGCCGGCTCACCGAGGTGT
GCCCGGCGCAGGCTGTCAGGAATACGCTCATCGAGATAAGCGCGAACTTGCGGATCATCG
GTATGTGCCTTGTCGATTCGCACGACGACGCTCTGCCGCTCCGCGCGAATGGCGGCACTG
AGCTTGTCGCGGGTGATGGTTTCGGACGCGAGGGTCTGCTGCTGCTTCTGCAGCGCTTCG
ACCTGGGCCTGGAGAGGCGCGATCTGCGCGACCTCTCCCTCCATGCGGTTGTAGTTCCAC
ACGAAGTAGCCGCAGACCCCGAGGAACGCCAACAGGACCAAGCCCTTGGCGACGTCGAGG
TACTGCTTCATCAGATGTTGTTCCACAGCCAGATGCAGCCGAGGATCGGCAGCGCCACCG
AGGCGATGACGGCGACGGCGTAAACGGCGATCAGGGCAACGCCCACGGTGACTTCGATCA
GGGTCTTCATTTGGTTCTCTGCATGAGTGCGTCGCGCAGATCCGGCTTCCACCAGCCGAT
GACGGCGAGCAGAACGTTCCACGCTGCGGGGGTGATGAGGCCAGCCACCAGCGCGCCGAC
GATTGCGTCGTTGCCGGTGTTGCCCCAGGAGAGGAAGGTGACTGCGAAGGCGATGACGAA
TACGAGGGCCTGGGTGGCGACCTCGTGCGTCTTGTCATCCCACACGTCGGGCAGCAGCTT
GCGCAGCCGCTGGGTCACGCCGAAGCCTGCGAACAGGCCTGCGGCGATTGCCCATACCGG
ACGCGGGACTTCGCTCACCTTCGACAAACTGTCGAGGAGGGCGTCAATCATTGGCTGACG
CCGTCCCAGAACGACTTGAAGCCCTTTCGGCCGTCGCTGATGTAGAAGAACAGCGAGCCG
ACGAACACGATCAGCAGGCCCAGCAGAGCAGCCGGCCACTGGATGGTGTAGGCGAAGAGC
GCCTTCGCGGCGGCCTTCGCGTCTGCACCAGCGGCGCGCAGCAGACGCTTCACGAACTTC
TTCGCGTAGTAGCGCTGCGTGTTCGCGAGGACGGCCTTCTCAGCCTTGTGATCGGCCTGC
AGGGCGGCCTCGGCAGCGGCGTGCAGCTTGCGCAGGTCGGCCAACTCTTCAGCATGTGCG
GCGCGACGGTCGCTCAGCCGGGCTTTCGCCTGGGCCACGTAGCGCTCATCGCCCTTGAGG
TGCTCACTTGCCGAGTGCCAGTCGGCCTTGATTTCCTTGGCGGCGTTCTTCAGGTGCATA
GGGGTTACCTTTGGTGGGTGGTGCGTTTCAGGAGGGTCAGCGCCTGGACCACGCGGTCGC
GGTCGGGCCCCTTGGGGAGAGAGCGGAAGTGCTTTCCGAGGTAGGCCTGCGGGCCTTTCT
CGACGAGGTACGGCTCGATGGACGCGAGGGCGTCTTCAGCGCGCTTGCCGTACGTGCGCC
ACACCCACGACAGGCGGGACTTCTCGTCGCCTGCGTTGTGGATGTCCACGGACCCGCCGA
ACAGCTGCTGGAATCGCTCCAAGGCTGGCTTGTAGGTGTTCGTGATGCGCACGCAGAGGG
AGCCACCGGCGATGCCGATGGACCCCTCCCCGTCGAAGTAGCCGGCGAGGTACGCCAGCT
CAGTGGGTGTCGCCCCAGTTACTTCCGATGTCGAATGCCCCGGCGAGGGGGCAACGCATT
CCGAAGTGCTCGCCTGCGAGGCGAATAGCGTCGGCTGCAAGGCGTCCGAGTTCTGCTGCA
ACATCAGGGTGTGCTTCCATTTGGAACTCGTCATGCACGTTCGCGACGAACATCACGGCG
CGCATGAGAGGGTTGGGGTGAGTGCGAAGGGCTTCGTCCAGGATCACGAGGGCCTTCTTC
ATGGCGACGGCGCCGCCTGACTGCAGCAAGGTGTTGAGCGCGGCGTGCTCGCCTCGAACG
TGCAGGAGGCGGCCATCGAGGCCCTTGAGGTTGCCGCGCTTCTTTGCGGCTTCCTTGACT
GCCTTGGTCAGTGCGGCCAGTGCTGGCAGACGCTCCATTAGGCGCTGACGACGCTTACGT
CCCAGCGTTGCCAGGGCGCGGTCTTTGGACTTCTTCGCACCTTCCGACGAGTCGAACTTC
TGCTTCTGAGCGTCAGTCATGTCGTCGTAGATGACGGTGCCGAGCTTGAAGTCACCGGCG
CCATAGATCAGCGCGTAGATGAAGGTCTTCGCCGCGTCGCGCTTGTTGAGGCCGACGGCA
TGTTGGTTGACCGTATGAACGTCAGTTCCGTCTTCCTTCTTGCCGTTGACCACGGCATCG
CCATAGGCGCCGCCATCCCACCGGGCCATGTAGTGCGCAAGCATGCGCAGCTCTAAGCCC
TCCGCGTCGCAACCCACCAGCACGTTCCCGGCAGCGACCGTCCACAAAGCGCGCATCGGC
TTCCACTTGTCGCACTGAGCCACGTTGGGTTTGCTGTGGGTCATACGACCCGTCACCGCA
CCGTTCGTGTTCACGCGGCCATGGATGCGGCCGTTTCGTACCGCCTTCAGCCAGCCTTCC
TTGCCGTCTGCGAGCTGCCCGAGGCGCTTCGTCACGGTCAGGTACTCGGTCAGCTGCTTG
GCCTCCGGCCAGGGCAGCGCGCCTAGGACGACTTCGTCCACCTTGGGCTTGCCCTTGTCG
GTGAACTCCGTGGGCTCCCATCCGTAGATGGCCTTCAGGCGGTTGGCGATGTGATCGCGG
GAGCCAGGGTTGAACACCATCGTCTTCACGACGACGTACTCTTCCCCCTTCACCCGGCCG
AGCTTCTTGTTGTTGGCCTTCGCGATTGCCCGCTTGGTGATGACTTCCCAGGGCGGGAAG
ATGTCGCGCAGGCTCTCCTCCAGAACGATCTTCTGCTTCAGCAACAGCGCATGCAGCTCC
AGGGCAGCCGCTTCGTTGAAGGCGAAGCCGTTGCGGGTCTGCTGGCTGATGATCAGCGCA
ACGGCCGTCTCCAGCGTCAGGCACTCGAACGAGTAGTCCTTCGAGTCGATCTTGTCGAAC
CACTTCTCGGTGACCGTGCAGTCCTGCGAGCAGTAGTCGTCCATCTCCACGAGGAACGGG
ACGTTCTCCCAGGTGTAGCCAAAGTCCTTCGGGTTGAAGTCGCCCTTGAAGCAACCAAGG
CGGTAGCCCCACGCTTCCAGCTTGTGGAGACCGATGAGACCCTTCTTCGCGAACTCTGGA
GGCAACTTGCCGGCGCGGATCATGGTGAAGTCCACGTCCCGCATGTTGGTCCAGATGACG
CGGGACTCGACCAGCGTGTCTCGGACACGTTGCTCAGGCCGGGGCTCCCATCCGTAGAGC
TTCTTCAGGACGGGGTTGTCGTAGTCGATGACGTTCTGCCCACCGATGACGCTGGCCTCC
GAGAGCAGCTTCAGGCCGTCGGCCAGAGTTCCGTTACGCTTCGTGGGGGCGCCGCAGTGG
TAATGCGTGTGGTCGGTGAAGCGCAGATCGCGCTGGTTGACGCGGTCGCGAATGTTGAGG
CAGTGGATCTTCGTGACGGTCTCAAGGAGACCATCCGTCTCCAAGTCGTAGATGAGCATG
TGGCTCCTTGAGTTGCGGTCAGTAACCGCCGTTGCCGCAGCGGGGCAGACGCGCGATGTA
GCGCTGCTTCGGGGTCGCGCTGACCACGGAGACCTGACCCAGGTCATCCAGGACGTCGGT
ATCCGCCTCTTCGGTCAGGTGCTCGACCACGTCGAGGTCCAGCTGATAGCCGTAGTCCAA
GACGTAGTGATCGATGCGGCGCAGCGTGCGCTCCGTACCGTTGTTGACCATGACGATCAG
CGCCTTGATGACGGCGTCGGAGACCGCATGCGGATCGGACACGAACTCCATCCCGCCGTT
GACGTTCATCCACGCAGCCATGCGGCAGCAGCGGAAGTCGAAGCGCTCGATCGTTTCCAG
CGGCGTACCGAACGCGAAGCCGATCAGGTTGAACTCGATGCCGTCCGCGACTCGGGTGAA
TACCTCCGAGCGCCCCTTGCAGCCGCCGTAGCGGAACCCGGGGTGCGCGTGCATTACGTC
CAGACAGCGGAGGTAGTCCTCATCACTGCGGAAGAACAGATCGACGTCTGCTTGCTCGGT
CTTGTCGAAGAAGCAGCGCAACGCGCCACCAGCGAGAATCACATCGCCACGCACTGCCGT
GGGCAGCAGCATGAGCAGCGCCTTGGCGTAGGCGCCGATACCGGGTGTGAACATGGGTCT
CTCCAGAATGAGAAAGGCCCCTTGCGGGGCCTTGAGGGGTTACAGCGGCGCGAACATCTC
GGGCGGCGGTAGATCGTTCCCGGACTTGAAGCTGTCGTAGAACGTGCGGAGCATCACGAG
GTTGCACATGAAGTGCCCCTCATGGGCTTCGTTCGATTCCGCGTCCAGGGTTTCGTCCAG
ATCCAGAATCGCCAGCGCGTGACGTGCGGCGCATGCCAGCGGCACGGACCACGCCATGCC
CTTCGCCCAGTTCCACTCGGCGTACTTCCTGCGGCCGTAATCGAAGACGCGCGCGCAAGA
GAACCAGCGGTGGCTCAGCCACTCGATTGCCTTGTCCAGCTCGGCAACGTCGTGGGTGGT
CTGGAAGCGGCCGAGGTGATACAGCGCCTTCTGCACCGGCTCCAGGTCGTCGTCGTGGCT
CGCCTTGTCAGCGAACGAGTTGGCGACGACCCACAGCGGGATCAGATCCATTGGTGCCTT
GTTCGCGTTGTACCGCGCACCGCTGCCACGGGCATTGCTAGTTACGTCGCCGACGGTGGC
GACCGGTGGGATGTGAGCTTGCATTTTCTCTCCAGGTCAGAACGAATCGGACTCATCACG
GAAGCCGTGAGGGGAGCCGGAGTTGTCATCGAGCGCGCATTCGGTCATGCGGCCGGTTTC
TTGGTCGTACATCAGCCCGATGCACAGGCCGTTGGAGTCGCCAGTGAAGCGATCCTTCAG
GACGCGCAGGACGCGCGGTGATCCGGGCGATTGCTTGTCGCCTTCGACCGCGAAGATGAA
GTGGCTCCAGAAGACGATTGCGCGGGAGCCACGCAGGTGCTTCTCCAGGACGCGGCCACC
CTCTTCGTGGGACTTGCCCTCGGGTGTCGTCAGATGGCTGATGTAGTACAGCGTGGAGTC
CAGCTCCAGCATCAGCGCGGCCAGCTCTGCCATCATCTTGTCGATGGCCTTGCGCTCGTC
CTGGGCATCCATTACTGCCGCCAGCGCCGTCAGGTGATCCAGGAAGAAGTCCCGAACACC
AAAGGCGTGGTGCATGTACCGCATCTTCTCGATGATGGCTTCGTAGGTGATGCCACCGAA
GTGGTCGAAGAGATACACGCGGCCGGCGAGTCCTGTCAGGGTCACCTTCAGCTTCGCCGG
GTCGTAGGCCGTGCCCGGCACGTGGTAGCGGACGCCGTCAATCACGCCCGCCAGCGTCTT
CGCGGAGTGGTGCGGCGGCTCTTCCAGATGGAACAGAGCGATCGGCAGCTTCTCGGTGTC
GCAGATGTGTGCTTCGATCTGCTTGAACACAGTCGTCTTGCCCATGCCTGTGCCACCAGC
GAGACCATAGACCTCGCCACGGCGACGACCGTAGGTCATCTTCGTGAGCGTGGGCCACGG
CCACTGCAGCTCGGACACAGACACCGTCTCGGCCGCCTTGTCGGCGACGCTGCAGATGTC
CACGATCCCGTCGGGGCGGAACTCCTTTGCACCCCAGATGGCGTCGATTACCCGACTGCC
CTCCTTCGCCACCAGCGCCTCGTTGGCATCCTTGTAGCCGTCAATGCGGCCCACCTTGCA
TTGACCCGGCTTGAAGAGCGGCGCGCATTCCTCAGCGGCCTTGCGGCCCACCTCGTCATC
GTCGAACAGCAGTACGACTTCGTCGAACTTCTGCAGCCACTGCAGTGCCGCACCCAAAGA
CTTCTTCGCCGCTGGCGCCCCGTTGGGCAGGCTCACGACCGGCCATTTGTGGCCCTGGAG
CTGGGATACCGAGAGGGCGTCAATTTCGCCCTCGACGATCACGACCTTGCGGCCACCGTC
GCGCCACAGCCATTGACCGTACAGGCCAACGTGCTTGAAGTCGCCGACGGTCTGGAAGCT
CTTGTCCTTCCAGCGCAGTTTCTGCGCAACCGGTCGCCCCGCCTCGTCGCGGTAAACCGC
GATCTGGCACGTCTCCATTTCCTTCGTCTTCGGATGCGGCACTTGGCCTACCAAGTAGCC
CCACTTCTTGCAGGTTTCATCTGTCAGGCCACGCGATGCGAGGGCGCGCACCTCGCCGGT
CGCCAACGCACGTGGCCTCTTGCCCGTCGTCGGTTCCTGCGGTGCTGCGCCCTCGCCCGG
CGTGTAGTGGTTACAGACGAAGCAGTAGGAGTGCCCATCGGTGTAGAGCGCGTTGCCATC
GCTGCTCCCACATTCATCGCAGGCGCCCTTGCTCACGAGTTCGCTGTCGGTTGTCGTCTG
TTCCACGTTCGTTCCTTACAGAGGGTTGTTGGCTAGCCACTCCTTCACGTCGAATGACGG
ACAGGCCTTGCCCTTGTTGAGGTCGCGATGACCTACGATCTGTGCGTTGGGATAGAGCGC
CTTGAGCTTCTTCAGCAGGAAGCGCAGTTCGTGGAACTGCTGCGGCGTGAAGTTGTTCTC
GGCGACGTTGACGTCGTGCTCGGTGACGCCGCCGACGAGGCAGATGCCCAGGCTCTTGCC
GTTGAAGCCGGACACGTGCGCGCCTGGACGGGTGTCCTCACGCCCCTTCTCCAGGGTTCC
GTCACGTCGAATGACGTAGTGGTAGCCGATGTCGAAGAAGCCACGCTGCAAGTGCCACTT
GCGGATTTCGGCTTTACCCACGTCCATCGACGGGCGGGTGGCGGCGCAATGGACCACGAG
GTAGGCGATTTTGGAGGCGTCCAGCGCCTTGAAGGTCGGGCCGCTCATGCGTGGAATACC
GAGACGTCGATCTGATCATCCGGCCCCCACTGCTTGATCACGGCCAGCTCGCGAACCAGC
GTGTCGTCGGGCCACAGGTCAGCTTGGGTCATTGCGTCGAGCACGCCCTTGGCGAAGTTG
TCCACGTCCGGCTTCGGATGCGGCAGCTTGGTGGTCTTGGGTTTCTTGAGGGTCACCGTG
ATGCAGACGCGCACCGGTACTTCGATGAACTCGCTGTAGTCGAAGTCGCGCCGGAAGTCC
GCCGAAAGGGCCTTCAGGTACTCGGTGTATTCCTTGGGGTTGTACGTGCTGCTGATGACC
TTGCCCTTCACCAGGAAGGCACGGTGCCGGGCGCGCGGCGTTGGCATTGCCGCCCGGTTG
ATGAGGAAGCGCATGGTGTTGCTCCAGAAATGCGAAAGGCCCCACGAGGGGGCCTTCCGG
GCTGCTACGGGGCGGGCGACTTAGAAGTCGTCGGTGCCGCCGTCGCCGGCAGCGCTGTCG
TCAACCGAGCCAGCGTCGTCACCGACGTCTTCCTCGGCGCTGTAGCCGTCTTCGGAGCCG
AAGCCGTATGCACTGGCCGAACGGCCGCCACCGGACACGAGGTCGATGACTTGCACCGCT
TCCAGTCGCAGGGTGATGCCCACGACGTTGTCGTTGGCGGCGTAGTACGGCACGGCTTCA
ACCGCCACCTTCAGCACGCTACCGCCGTAGATGGCCGGGGCCTTCGCCGGGAACGGCTTG
CCCTTGGCGTCGAACAGCTTCGGCGCACGGGTCCACGGCTTGCCGTCCTTCTTGCTGATG
CCGCTGGCCTTCATCTTGGCCTTCAGGATCAGGTTGCCGGTCTCTTCGCCGGTATCGTCG
TCGCACTCCATCTCGCCGATGTCGCGGACGGTGAGTTCCTTGGCCTTCTTCTTCTGCTTG
CCGTCGCCGGCCATCAGCTCTTCGCGCTTGGCGTCGGCGAACTCATCGCGCAGGGTCTTC
AGGCGTTCCAGGATGCCTTCCAGGTCGATTTCGTTTCGACCGATCAGGCCCAGCTCGGTC
TGGCCCTCCTCGTAGCGCAGCTTCACTTCGTAGACGCCGTCCGAGTCGAACTTGGTGTCC
GGGGTGTTCAGCTTCGGGAAGATGGCCGGTGCCTTCGGCAGCAGCAGCTTGATGACCGGG
TATGCGTTGTTCTTTGCCATTAGGCGGTGACTCCTTCGGTTACGACTGCCGTCTTACGGG
CGGGGCGGTTGGGGGTACGCGGCGGGGCCTGGATCAGGTCCAACTGCGGTGCTGCATCGG
GTGCCGGGGACACGGTCGGGGGTTCCGGAGCCGTGGTTGCGGCCGGCGCTGCAGGGGTCT
GCGGGTCGTCCTGCTGCTCTTCCTCGGTCTCCGGCTCGGCGTCGATGACAACTTCGGCGT
AGGTGATCCAAGCGCCGCGCAGCGGCACACGGTTGATCACGAACAGGAAGGCGTGCTGGC
TGTACTCGAACTTGACTTCACCGCGTACGTCCACGGTCATGCCGTGGTCGATGCTCAGCA
CCGCGCCGGTGTCGTCCACGGTGGCGACGGTAGCGACCGTCTGGCAGTTGCCCAGGCCAC
GCTCGGCGTTACGCGAGATGGCTTCGGGGTCGATCAGGAGAACCTTGCGAGTGCCTTCGG
CGAGGATCTTCATGCGCGCTCCAGGACCAGCAGCAGCTCGTCGAAGTTGAGGTTTGCCAG
GGTCTCGTCCGACAGGTAGCCGCTGTCTTCCAGCTCGGCGACCGCCGAGTTCAATTTGCC
GATCATGTGGATGCTCCGGTTCAGGCGCGCCGCAGTTCGCTCGTGGCGTAGTCGCGGATG
GCCTGGATTTGATGGGTGTAAGGGGATTCGAGGTCGTTCATGGCGCGCCGCGAGACGGCG
ACCACGTCGTACGGGTCGAGCCCTGCTGCCTCGGACATAGCGGTGAGCGCTACGGCCGTG
GAGAAGAGCTGCATTGCGGGCGAGGTGCCCTGGATGTGGTTGATCTGCTGGACCGCGAGC
GGCCTGCATGCGCTGAGGTCAGGCATGCCGATCTGATCGCGGACGGACTGGGCTGAGGCC
ATTGGGTCTCCCAAGAACGAGGAAGCCCCGACCGGAGCCGGGGCGGTTTGGTCGTGCTTG
GGTGCGACTTAATTGCTCACCACTCGAACGAGGTGGTGTCCAGAAATGAGGAAGCCCCCG
GCCGGATGGCCGAGGGCGACTTGGTCGTGCTTGGGTGCGCCTCAATCACCTCACGGATAC
ATATCCGCTCATCGATATATCAGGCAAATAGATAGTCGGACTCCCGGATGCCTTCCAGCT
CCAGCGTCCCCATCGGCGGCAGTGGTGCCAGTTCTTCGACCAGCTCCGGTGCGACCATGG
TCAGATGGCTGACCACCTCGTCGCGGAACATCTCCAGGCGATTCGGTGTGTACTGCTGCA
CCAGCGCCTCCCGGATCACCGCATGGAGCATATCGGTGTCGGCCGCATGCGTGCCGAAGG
AGTCGTGGATGACCGCAAGGGCTGTGATGCCGTTCAAGCTAGCCAGCTTTGCCGTCCGCA
TCAGGTGGGCACCGTCCAGGCTGTGTACGTAGTTCGGAGCGATGCCGGCCGCCTGCCTGC
GGCTGTCGATCACAGACGTCTCGGCGTTGAGCGTCAGCTCCACACGCTGACCGTTGACGA
ACACCTTCACGCGGGTGCCCTTCTCTTCCTTGTACGCCTGCATAACCGGCAGTCCCATCG
GCGTGGTCCAGCGCATCGGCAGGTTCGCCTTGGCGACGACCTTGGATGAGTGCTGCAGCC
ACTCCATGGCGCCGCGAGCGGCCACCACCACCTTGCCCAACGCGATCCAGATGCAGTCGG
CAGCGTAGACGCAGGCCTTGTAGAGGTCCACGTCATTGTTGAGGTACGTCGAGCCATCCT
CCTGCTCTTCCTCAACTGCCTTCAGGATCATCTTCGCCATACCCAGCTTCGTTGCGGAGT
AGCAGAGCGTCATCGTCGGGTGCTTGCTGATGCTGCGCTTGAACTTGCCAGCCCAGGCAG
CAGCGAACTCGGCGTACTTCTCCTCCCCTGCCCGGCTGTCGCTGATGATCTGCGCTTCCT
TGTAGACCGCCGTGTAGATGTCACCCGGCTTGTCCTGGGGAACCAGGTTGACGGCCTTGC
CGCCTACCGGGTCGCGCAGCAGCGCGCTGAAATGCTGAAGGCCCGAGCACGAGCCGTCCA
TGGCGATGGCGAGGTGGGACACATATGCCTCACCCTGCAGCTTGTAGCCCACCCATTCCA
TGCAGGCCGCCAGCGCACACACCTTACTGTCGGCGGTCTCCCAGAAGCGAGCGCCGTCCA
GGGGGTCCATACCGCTGTCGAGGATCTGCTCCTCGTTCTCCATCACCCACTGGACCCGGT
CCTCAAAGGACACCTTGTCCACGCCGAAGCAGTTCGCGATGTGGACCGCGAGCCAGTACG
CGCCGGTATCGCCCAATGCCTTGCCTTCGGAGAACCGCAGGAGACCCTTGGACAGGTCAC
TGCCTTGCGGCGACAGGTAGGCGGAGAACGGGTATACGCGGCCCCGGAAGTCCAGGTAGT
GGGGAAAGTAGATGGCAGCGTCGTCCGCAAACTTGCCGGCCACCGACAGTGCCTTGGCGA
CCTGGGCACGCTGAGAGACGCGCTTTGCGTTCTTCTCGTGGATGCGCGCGCACTTGCCCT
TGAACACCTTCAGCTCCTCCTGCTGATCCAGCGTCATGTGCTCCTTCGCGAGGTCCGCAG
GAATGCCGTAGGGGCGCGGGGGCATCGGCTCATCGTGCGCCGGGGGCATGCAGGGGCTGT
TCTCTTCCGCGTCCACGATGGCCTTCAGGACTTCGTAGACTGGCTTGTTGATCTGCCACG
CGGTCGCCTGCACGGCGTTGATGGATTCCAGGACGTCGGACAGGTCCAACCCGCCCAGCT
CAGTCATGTAGTCCTTGTTGGACGTCGCGACGAGCTGCGTGGGGAGGAACTTGGTCAGGT
AGCCGCCTTCATAGGCGTTCCGCCAGGGCATCGGCGGGTGGACCATCGGCTGATACTGCG
GGCACAGCAGCGCGCACTGATCGTGGGCCTTCTCGATCACCGCCAGCCAGCTTTCCTCGA
ACTGCACCTCGACCACGGTGTCGTGGGTGCCCCGGGAGACCCGCTCCAGCTTGACCATGC
CGGTAGCTTCAATGAACAGCTCCAGCAGCTTCATGCCCAGGTTGAGCATCTCCTGATCAT
CCCAGGTCACCGCCTGCGCGCCGTAGCGGCTGCAGACGACGCTGTAGACCTTAGAGCGGT
GGCGGGCGTTGTTCACGCTCTTGAGCTGATCGGCCACCTTCTTGTAGAGCCCCTTCTTCT
CGTCGGCCAGCTTGCTGATGTTCAAGTGGGCCTCCACCGAGCGCCCAATGTTCAGGGCCA
CGCTCTGCACGGTCCGCTTCTTGGCCGTCGCGCCGTCCAGAGCACCTCGGGCCGCCAAGT
AGGCCGCCTCGTACTCGTCGAGCTGGCACACGTAGGGCAGCGCCATGTGCTTCCGCCCCG
CCTTGCCGTTGCCGGCCTCCTCAATGAACTCCACGATCCGCGCTGCGGTGGGCTCGACCG
CCTTCTTCAAGAGACGCACGCCCGGCAGCATCTCGGACTCAGGGGTGTCCGCGCGCATGT
CGTTGTAGGCCTTCTGGCCGAGGGTCACCGATTCAGCTTCGAGCGTTTCCTGGCGGTCGC
GCAGGGACTGAAGGTTGCTCTGGATGTTCACTTTAGGTCTCTCCTGTAGAAGGTGGGCTT
CGCCCTTGGGTGCGCCTCAATCGCCCCGGATGCATATCCGATAACGGATGCTTTCGGGCA
CAACTTCCCCAGCACGGCCGATGGCCGCCTCGGGCAAACTGGGGGTGGGTGGGGATGCGC
ATCTTAAACGGATTCATATCCGCTCGTCGATGCATTTCGCGCACGGCTGCGCTGACTCGT
TCAGGACGAGTCGCTGGGACGTCTCACGCGGTGAGCGCGCGGGGTCGTAAGGTGGGCGCT
ATGAGCACTTCAGACGATCCGAAGCACGGACCGGCCGCAGCCGAGAGGCCGCCACCGGTG
GACCCCTCGCAGATGATGCCTACGAGCTGGCATCTCTCCCTCCAAGACAAACGAAGTCCT
GAGGAGCAGGCGGAGGCGCGGCAGCGGGAGGCCGACAGGCGCGCCGGGAGGAAGCGGGGA
AAGTGGTGGGAAAAGACGCCCTGACGAGGGCCCAGGGCTGTCGTTAGTCTTGGAAATTGT
CCATCTGGAATTTCAACATGCGCAGCACCTCGTTGCTCTTGGGCTTAAGCCCGCTGCGTT
GCGCAAAGCGAATCCCTTCGTCGGCAAGCGAGTACAACTTGCCTCTCAGATGGTCGATAT
GGAACGACACGAAGCGCTGCTCGTTCAACTCTCGAAGAGCGAGGTTCACGTCTGCTAAAG
GCCATTCACCTAGCTCCAACGCGCGCATCATCCCTCGCACTTCATTTGCGTTCAGGTAGC
CAGCATCCACGGTCCGCAGCGCCTTCACGACCTCTAAATGCAGTCCTTCAGGCGTCCAGC
TTTCGTGCTGAGGCGGGGCATCTTCAGGCTCCTTCGCCGGGGCTGTAGGAGAAGAAGCAC
GTCTCTCTACTAAGATCAGAAACAGCGTCCAACCCATAAAGACGCTAAGCAACAGCCAGC
GGGGCATGACCGCCTCCACGCTCAGCCACTTCCCAATTACAGGTAGCTTGTTAAGCGCCC
AGCCGCCCGCAGCCAGGATGGCGCCCGCTACCACGGCCTCAACGATTGAGCGCCAAGATG
TCTTGCCGTCCGCCACCTATCCCCCTGCAGTTGATCGCTTGCCTTAGCCGCTACGCGCCC
CTGACTACATCTTAAGGGTGCCTAGGTGTGCCAAACCATGTGCCAAGGCGGCGGCACAAT
TCTTCAATTTGGCTGTGCCATCTGTGCCACTGTGCCAGGATTGTGCCGTGTCTTTGTCCG
TAAGCCCCTGATCGAGAAGGGACCGGAAAGGAACCTAAATCCAGGGCGTCTACCAATTCC
GCCACTTTCGCGTGGCCGGCACAGGTGTTCATTGTCGCAGGCGGCGACTGGAATCGGAAG
GCCTGCACAAAGCTGAATCCACTACGCTCCGCGCCATCGCTGCATCGCGGCCACCCCGGC
GGGCGCGCGACCCGCCGGGCTGGCCGCAGCCTACTGCTGCGGTACCGTGCGGGCCGGCGC
CGCGCCTGAACCCGGGTCGACGGCCGCATCCACCTTCCGGACCTCCACGCCCCCATCGTC
GGTGCGACGCAGGGCCACCGACGCCGGCGCAGCCCTGCGCACATCCACCGAACCGTCCGC
ATTGCGCTGTACGTCCACCGCGCCGGGCAGGACCTCCCCCTCCGCGGGCCGGGCCGGCCG
CAACTGCATGGCGTCGTCGATCTGGCGCGCCGGAATGCGCTCTGCGCCCGCATCGCGCTC
GACAGCCTGCGCAGGATCATTGCCCGGCGTGCAGGCCGCCAGTGCCATCAACGCGAAGGG
AACCCACACCGTGCCGTGCAATCGAGTGATCTCAGCCATCAACTTCTTCCTTCCTGCATG
CGCCATCAGCGCGGAAGATCTATTGGGTGCGATGCAGGACGCCATGCGGTGAGAAGCAGT
GCACAGCATTGAAAACACTGATGACGCGTATGCCACTGATTTCAGCACTGCTTCAGTAGA
TCCACGCCATGCGTGGATGAAGCGCAACCCGGCGTACGGGCAAGAAAAAAGCCACCTGGA
TGACCAAGTGGCTTTCGTCTGGTGGGCTGTCAAGGATTCGAACCTTGGACCTATTGATTA
AGAGTCAACTGCTCTACCAACTGAGCTAACAGCCCGAAATCGGGGCGCGAATTATGACCC
GATCCGCTCGGTGGGTGCAAGCACTTTCTTCAACATCGTTGAAACCAGCACTGCGATCCC
GATGCGCTGCAGATCCACGCCAGGCGGGGCCCTGCAACGTGTGGCCCATTGAAACGAAAG
GGTCACACCTATAAGAAAAAAGCCACCTGGCGTACCAGGTGGCTTCCGTCTTGGTGGGCC
GTCAAGGATTCGAACCTTGGACCTATTGATTAAGAGTCAACTGCTCTACCAACTGAGCTA
ACGGCCCGTGAAACCCAGACGCACATTGTAGCGTGCTTTCTGTTTATTGCAATACCGTTT
CGGCTGCGCCGATGCGGTTGAATCAGTGGGGTGGCTGAGGGGATTCGAACCCCCGACCAC
CGGAATCACAATCCGGTACTCTAACCAACTGAGCTACAGCCACCACTGAAACTTTCGCTC
CACCGCCGATACCGCCAGCACTGGAACCTTGAAACCTTGCCTGGAGACTGTCACCGAAGT
TCCGGTCCGCCGAAGCGAGTCCGATATTCTGGTGGAGTCTTTACGCTTTTGCAAGCACTT
CTTCACATCCGCCGATGCGATCCCGCTTTCCCGCCAATGGCGCGCCCGACAGGAATCGAA
CCTGTAACCGCCGGCTTAGAAGGCCGGTGCTCTATCCAGTTGAGCTACGGGCGCCCGAAC
CGGAACGGTGTCCAATCCGACGTGACGTGGGATTGGTCGGGGTAGAGGGATTCGAACCCC
CGACATCCTGCTCCCAAAGCAGGCGCGCTACCAGACTGCGCTATACCCCGGTCTTGCAAT
CCCCTCGGGTCAGGCCCGGGGAGTTGGTCATTGTCGCCAAGCGCGCTGGGAACTGTCAAC
GAAGGATGCGCAGTTCCGCGGCCTGCCACAACGCCGAAAGCAGTCATCGGCTATGCTCAC
GCCCATCGGCCGGATGGCCGTCCTGACCCTCATTCGCACGGAGAACACGCATGCGCAGCG
GCAACCCGGCTCTTTCCGAGTCGACCTTCCTCGACCTCGCCAGCGGTTCGGTGGTGACCA
GCCCCGACCAGGCAATGACCCTCAACGGCACCGTCAACAAGACCGGTTTCCTGCTGCTGT
TGACCGTGCTGACGGCCGCTTTCGCCTGGAACCAGACCATCGACGACTACGGCCAGGTCA
TGGACGCGGCCAAGCTGTACGCCATGGGCGGCGCCATCGGCGGCCTGGTGCTGGCGCTGA
TCACCATCTTCAAGAAGGAATGGTCGCCGGTCACCGCGCCGATGTACGCGCTGGTGGAAG
GCGTGTTCCTCGGCGCCATCTCGGCCGTGTTCGACGCCAAGTTCCCGGGCATCGTGTTCC
AGGCCGTGCTGCTGACCTTCGGCACCCTGTTTGCGCTGCTGTTCGCGTACCGCAGCGGCG
TGATCAAGGCCACCGAGAACTTCAAGATGGGCGTGGTCGCCGCCACCGGCGGCATCGCCC
TGCTCTACCTGGCCTCGTTCGTGCTGGGCTTCTTCAACATCAACGTGCCGGTGATCCACG
ACTCCAGCTGGCTGGGCATCGCCTTCAGCCTGTTCGTGGTGGTCGTGGCGGCGCTGAACC
TGGTGCTGGACTTCGACTTCATCGAAACCGGCGTGGCCCAGCGCGCGCCGAAGTACATGG
AGTGGTATGGCGCATTCGGCCTGATGGTGACCCTGGTCTGGCTGTATGTGGAGTTCCTGC
GCCTGCTGTCGAAGATCCAGCAGCGCTGAGTCCAGCCTCGCCGAGAAAGACAAGCCGCGA
TCCGCAAGGGTCGCGGCTTTTTTGTAGAGTCGAGCAAGCCCACACGTCCCCTGCCCCCAT
GCCCGACACCTTCCACAGCTACCGCCCGGCAGAGGGCCACCGTCTGCCGCATGACCCGTT
CAACGCCATCATCGGCCCGCGCCCGATCGGCTGGATTTCCAGCCGCGACGCACAGGGCAC
GTTGAACCTGGCGCCCTACAGCTTCTTCAACGCCTTCAACTACACCCCGCCGATCATCGG
CTTCTCCAGCCAGGGCCGCAAAGACTCGCTGCGCAACATTGAAGCCACCGGTGAATTCGT
CTGGAACCTGGCCACCTTCGACCTGGCCGAGGCGATGAACGAAAGCTGCCGTGCGGTCGC
GCCGGATGTCGACGAGTTCGCCCTTGCCGGCCTGACACCACTGGCCTCAACGCAGGTCGC
ACCGCCCCGCGTGGCACAGAGCCCGGTAAGCATGGAATGCCGCTGCACGCAGATCGTCCG
CCTGCGCGATGCCGCCGGCCAGGACACCAACGGCTGGCTGGTGCTGGGCGAAGTGGTGAC
GGTGCATATCGATGAACGGCTGCTGGTCGATGGCATCTACGACACCGCTGCGGCGGCCCC
GATCCTGCGCGGCGGCGGGCCTGCCGACTACTTCCGCATCGGCGCCGGACAGCGCTTCCG
CATGTTCCGCCCGACCTGACGTTCAACCGGTTACGACCGCGCCAGCAGCGCCGGCATCGA
CGACGCCAGCAATGCGATGCCCGACGCGGTCAACAGGCTCAGTACGATCTGCCGGAAGCG
CGCCTCGCTGATGCCGATGTAGACGCGCGCACCCAGCAGGGTCGGCACCAGCATCGCCGG
CGCCACGATGGCGAAGTACGGCAGCATCTGCCGGCTCACCAGGCCGCTGCCGACATAGGT
GGCCATGGTCACTGCCAGCATCGCCAGGTTGAAGTTCTGGATGACCGCGCGCTGCTCGTC
CTTGCCGAAGCCACGCAGCGTGCTCCACAGCGTCGGCACCGGTCCGGCGAAACCGCCGAT
GCCGCTGAGCACCCCACCTGCCATGCCGGCGATCGCGTCACCGATGCGACCACCCACGCG
GATCGGCGGCAATGATCGCGCCATCAGCATCACCGGGCACCACAGCGCAAGGAAGCCGCC
CAGCAGCGCCTTGAACCAGTCCATGTCCAGGTGTGGCAGTACCATCACGCCGAGCGGAAT
GCCCGCCAGGCCGCCCAGCACGAACGGCAGCAGCAGGCGCAGGTTGAAGCCACGCCGCAC
GGTGAACACGGCCACCAGCTGACCGACCAGCGCGCCGAACACCGACAGCGCAGCGGCCAG
TCGCGGCTCCAGCCCCCATGCCCAGAACGACATCGCTACCATCCCGAAGGCGAAACCGGA
CAGGCCCTGTACGAATCCGGCGACGATCGCGCCAAGCGCGACCAGCAGATACACCGACTC
CATCATCACCCCGGCTGCAACCGCGCGACTACCCTGCCGCGCTCACCTGTGCAGCGTAGT
GCGCCGCGAGATGCTCGACCAGCGCACGCACCTTGGGCGCCAGTGCACGTGCATGCGGGT
ACAGCGCGAAGTAGCGTCGCTGGCCCGCATGCCAGGCCGGCAGCACGCGGATCAAACGAC
CGGCGCGCAGATCCTCCTGCACGGTGAAGGCGGTGAACAGGCTGATGCCCATGCCGGCCA
GCGCGGCGGCGTACAGTGCGGGCGTGGCATCCACGCGCAGGCGCTGCCCGGCTTCGATGC
TCGCGGTTGCGCCGCGCGGCCCCTGCAACTGCCAGGGCGGCAGTGCTGGCGTGGGACTGA
AACCCAGCAGCGTGTGATGAGCCAGGTCCGCTGCCTGCCGCGGCAGTCCGTGGTGTGCCA
GGTAGGCCGGTGCGGCGACCAGGATGCGCGGGCAGCTGGCCAGCTCGCGCGCGACCAGCT
GGCTGTCCGGCAGTGAAGCCGCGATGCGCAGGGCCAGGTCGAAACCACCACCGACCACAT
CGACCAGCTGGTCATCGGCCGACAGGTCCAGCGTGACCTGGGGGTAACGCTGCAGGAATG
ACGGCAGCCAGTGCGGCAGCTCCTGGCTGGCCACCACCTGCGGCACGCTGATCCGCACGC
TTCCACTGGGCTGCGCCTGCCCGGCACGGGCACGGTCGTCGGCTTCCTGCAGGCGGTCCA
GCAGCGTTGCCGCCTCACGGTAGTAGTCGCGCCCGGCCTCGGTCAACGACAGCCGGCGGC
TGTTGCGATCGAGCAGGCGCACCTGCAGGTGTTCTTCCAGCTGCCGCAGTTGCCGCGACA
TCGCCGAGTGGGTGGTACCGAGGCGCTCGGCTGCCGCGGTGAAGCTGCCCGCATCGACGA
TGGCGCGCAGTGCACGCAGGGCAGCGAAGTGATCCATCGGCGGGCAGCTCCACGTGGCGG
AGCCCGCGGCATGCGGGCCCCGCCAGCTTATCAAGCGCCGTCGCCGGCCTTGCGCACCGG
CAGTGCCAGGATCGCGTCAGTCGTCATGACATCGCCGAAGGCGTCCTCGATCTGGGCCAG
AGCGGCTTCATGCAGCGTGCGATGGCCGATGCGCCGGCCGCCAGCCAGGTCCAGGTCACG
GCTGGCGCTGGCATCGGACGAGACGATCACCCGGTAACCACGGGGCGCGGCCGCCGCGTC
GCGCGCGGCACCAGCCACGCAGGCATGGGTCTGCAGGCCGGTGACGATCAGGGTGTCGAT
GCCGGCGTTCTTCAGCAGCGGGTCGAGCACGGTGGAGGACGCGCCGGCGAACACGCTGAC
ATTGTCCTTCTGCACCACGGTCTCGCCCTGGCGCGGCTGCAGGTCGCGATGGAAGGCAGC
ATTGACGCTGCCCTGTGCGAACAGCGGCGCACCCGCCGGCAGCACGTGCTGCACATGGAT
CACGCGGATGCCATGAGCATCGGCGAATTCGACCACCCGCTTCGCCTGCCGCAGCGCGGC
CACGCCATCGGGAATGACCATGCGGCCACCGGCAAAGCCCGGTGCGGCCGTGGCATCGAA
GTACTCATTCTGGAAGTCGATGACCAGCACGGCGGTCTTTGCCGCATCCAGCGAGGTCGC
GACCGGCGCGCCAGCCATGTGGCGGATGGTGGGATGGGCCGGCTCGGCGGCGGCGACCGG
GGCGGTGGTGGCCATGCCGATCAGGCTGGCCAGGCCGAAGGCGGTGAGGTTCATGTTCGA
GCTCCAGTGCGTTGGGCAGTGGGCACAGGATGCGGAGCGCGTGACGCACGAACCAGCTGC
GTAGCGGCACATGATCTGTGCAATGTACGCACAGACAATTTCCATGTAGAGCCACCCCAT
GGGTGGCTGCGGACCAAGGCCCCGTCATTCCACGCACGGCGTGGATCTACCGGGCCGGCC
CACAACGCAACGGGGCGCCCGAAGGCGCCCCGCTGTGGATCCAACCGAGGTCGGCCGGCC
GCTTACAGGCGGCTGGCGATGGCCTGGGCAAAGCTCATGGTGGTGCCGGTGCCGCCCAGG
TCGCCGGTCAGCGAATCCTTGGCTTCCATGGTCGCCACGATGGCCTTGCGCAGGCGCTCG
GCGTTTTCCGGCTGGCCGACATGGTCCAGCATCTGCGCGGCTGCCAGCAGCAGCGCGCAC
GGATTGGCCTTGCCCTGGCCGGCGATGTCCGGCGCGGTGCCGTGCACGGCTTCGAAGATC
GCCGCGTCCTTGCCGATGTTGGCACCCGGGGCCAGGCCCAGGCCGCCGACGAGACCGGCG
CACAGGTCGGAGATGATGTCGCCGAACAGGTTGGTGGTGACGATCACATCGAACTGTTCC
GGACGCATCACCAGCTGCATGCAGCAGTTGTCGACGATCATTTCCTGGAACTCGATCTCC
GGGTACTGTGCGGCGACTTCACGGGCGACGTTCAGGAACAGGCCCGAGGTCGACTTGATG
ATGTTGGCCTTGTGCACGGCAGTGACCTTCTTGCGGCCAGTGCTCTTGGCCAGCTCGAAG
GCGTAGCGCACGATGCGCTCGGAGCCCTTGCGGGTGATGCGGGTGCCGGAGAAGGCGGTT
TCGCCGTCGGCCGACACTTCCTGGCCTTCGGCCAGGTAGGCACCTTCGGTGTTCTCACGG
ACGGTGATCAGGTCGACGTTGTCGAAACGCGACTTGGTGTTCGGGAAGGTGTGGGCCGGA
CGCACGTTGGCGTACAGGTCGAAGTGGCGGCGCAGGCTGACGTTGATCGAGGTGAAGCCA
CCACCGACCGGGGTGGTCAGCGGGCTCTTCAGCGCGACCTTGTTGCGCGCGATCGATTCC
AGGGTCACTGCCGGCATCAGGTCGCCGTGCTTTTCCAGGGCCACCAGGCCGGCGTCGGCG
TCTTCGTACTCCAGGCCAGTCTTGAGCTGGTCGAGCACGAACAGGGTGGCGTCCATGATT
TCCGGGCCAATGCCGTCGCCGCGGATGACCGTAATTTTCTGCGTCATTGATCGATGTTCC
GAACAGGGGGAAAAACGCCGTCCGGACGTGCCCGGAAACGCCGGCGCAAAGGAAGTTTCA
CCGGCAATTATGCCTGAGCCGGGGCCGAGGTCCCAAATAGACCATGGTCCCAGTGCCCGG
CCCAGGCAGAATTGCCCGCGCATTCCGCCTTATCCCCGCGCCTGTCGGCGCGCCCCCTTG
AACAACAAGGGGGCTCCTGGGCTGTTGGATCGTGGGAAGGCCCCTCGCGGGTGCGGTAGT
GCCGGCCGCGGGCCGGCAACCCCGGCCATGCCGGATTCAGGGAATACCGGCCAGCGGCCG
GCACGCCCCTCAGTGCTCGTGCGCTGCCGGGGCGGCGGCGCCACCTTCAAGCTGGTCGAG
GAAGTCGACCGCGCGGCGCAGGTGCGGGATCACGATCGATCCGCCCACCACCAGGCCGAC
CGAGAAGGTCTCGAAGAACTCCTCGCGGGTCACGCCGGCGTCCTTGCACTGGGCCACGTG
ATAGCTGATGCAGTCGTCGCAGCGCAGCACCATCGAGGCCACCAGGCCCAGCAGCTCCTT
GGTCTTCACGTCCAGCGCGCCGGCCTGGTAGGTCTGCGTGTCCAGCGCGAAGAAGCGGCG
CACCACCTGGTTCGGCTCACCCAGGATCCGCTCGTTCATGCGCTTGCGGAACTCGGTGAA
CTCGGCGATGCGGTCCTTGCTGCCGTCGTCGGCCGCGCTCATGCCTGGCCCTGCCCGGCC
AGCAGCGGCTCGAGCTTGCCTTCACGGTGCAGGGCCATCATGTCGTCGTAGCCGCCGACA
TGGACGTCGCCGACGAAGATCTGCGGCACGCTGGTGCGGCGGGTCAGCGCCATCATCTTC
TCGCGCTCGGCCGGGTCCAGGTCGATGCGGACCTCGGTCCACTGCTGGCCCTTGCTCTTC
AGGAAGTTCTTGGCGGCCACGCAGTACGGGCAGACGGCGGTGGAATAGATGGTGATGGCG
GGGGCACCGCCGGCGGTCTGGGCTGTCACGGGAAACTCCACGATGGATCGACGGTCTACA
TATGGTACCGGTGCGCTGGAATTTCCACGCCACGGCCGCAACACTGTGGATTAACGAATG
GTTGCCCCCCGCCCTGCCACGCTTGGCGCGCCCCGCCCGAGGAACTCCTGCTTGCGAGCC
CTGCTGCTGACTACCGCCGTCACCCTGGCCCTGACCATGCCGCTGGCCCAGGCCCAGGAG
AAGCTGCCCGACATCGGCTCCTCGGCCGGCGAGCTGCTGACCCCGGCCCGCCAGGCCGAG
TACGGCGCGATGATGCTGCGCGAGCTGCGCAACTACGGCTACCTGCTGGAAGATCCGCTG
GTAAACGACTGGCTGCAGACCATGGGCACCCGGCTCGGCTCCAACAGTGACCAGCCGCGG
CAGCCGTACACCTTCTTCGTGATGAACGACCGCCAGATCAACGCGTTCGCCACGCTGGGC
GGCTACATCGGGGTCAATGCCGGCCTGGTGCTGACCGCCGAGCGCGAGGACGAGGTCGCT
GCGGTGCTGTCCCACGAAATCGCCCACGTCACCCAGCAGCATGTGCTGCGCGGCGTCGAG
CGCGCCCAGCGTGACCAGATCCCGATCCTGCTGGGCATGCTGGCAGCGGTGGTGGCCGCC
CAGGCCAGCAACAGCACGTCGTCCGGCAACGCGACGATGGCCGCGATCAGCTCGGGCATG
GGCCTGATGCAGCAACGGCAGATCAACTACACCCGCTCCAACGAGTCCGAGGCCGACCGC
CTGGGCATCCGCACCCTGTCGCGCAGCGGCTACGACGTGGATGCCATGGCCGGCTTCTTC
GAACGGATGTCGGCGGCCATGCGTGGCAACGAAGGGGGCTACAGCGTGCCCGAGTTCCTG
CGCACCCACCCGGTCAACATCACCCGCATCAGCGAAGCCAAGGCCCGCGCCGAGCAGATG
AAGAAGGATACGGTGCTGCTGACCACCAGCACCCCCACCGGCGAGCGCAAGGAGCGGGTG
GACCCGGCCGATCCCAGCCTGGGCGAGCCGCTGCTGCGCGGCAACAACCCGCTGCTGCCC
AGCAGTGTGCTGCGCCTCCCGATCGGCCAGCTCAACCGTGGCGCCAGCGGCGACTTCGAC
TGGGCACGTGAGCGCCTGCGCGTGCTCAGCGCGGATTCCACCCCCGAGCTGGAACGCGAG
TATGCCGACCTGGCCAAGCGGCAGAAGGACGGTCTCAACGATGCGCAGCGCTATGGCCAG
GCGCTGGCGGTCATGCGCGGTGGCCGTGCCGGCGCCGGCCAGGCCCGGCAGACCCTGGCC
GGCCTGCTCCAGACCCATCCCGGCAACCTGTGGCTGGCGCTGGGCCTGGGCGAAGCGGAA
TCGCGGGCAGGCCAGGCGGCCCAGGCCAACAGCCGCTTCGAGCAGCTGCTGCGCGAACAC
CCCAACAGCCGCCCGGTGGCGCTGACCTATGCCGAGATCCTGAACGAACAGGGCAACCGC
GAGGCCGGCCAGCGCGCGCAGGCGATGCTGCGCCCCCTGTTGTCGCAAAGCGGTAACGAT
CCGGTCTTCCAGCAGCGCTTTGCCCGCGCCAGCGAGCTGGCCGGCGACAGCGTGCGTGCC
AGCGAGGCCTATGCCGAGGCCGCCTTCCTCAGCGGTCGGCCGGAACAGGCGCTGCTGCAG
CTGCAGGCGCTCAAGCGCAACCCGGCGCTGGATTACATTGGCCGCGCGCGGGTCGATGCC
CGCATCGAAGCGATCACCCCGACCGTGCTGGAGCTGCGCCGCCAGGGCGTGCAGGACCCG
GACCTGGACCGGCGCTGAGCGCTGCATGACCGGCCGATGGCAATCCAGGCCGGTTCCGGC
CGGGCAGTCACAAACATGTCATCAAACCGTAGTCTACTGGCACCACTCCAGTAACCGAGC
CCTACGGTGTCCTCGTGCAGAAACGCATCCTGATCGTCGATGACGAGCCCGCGATCCGTG
AAATGGTCGCCTTCGCCCTTCGCAAGGGCGATTACGAACCGGTCCACGCCGGCGATGCCC
GGGAGGCCCAGACCGCGATCGCCGACCGCGTTCCGGACCTGATCCTGCTGGACTGGATGC
TGCCCGGCACCAGCGGCCTGGACCTGGCCCGTCGCTGGCGCAAGGAAACGCTGACCCGCG
AAGTGCCGATCATCATGCTGACCGCCCGCGGCGAAGAGAACGACCGCGTCGGTGGCCTGG
AAGCCGGCGTCGACGACTACGTGGTCAAGCCGTTCTCGGCGCGCGAACTGCTGGCGCGCA
TCCGTGCGGTGATGCGCCGTGCCCGCGAGGACGACGAGGACGGCAGCGTGGCAGTCGGCC
CGATCCGCATCGACGGCGCCGCCCATCGCGTGTTCGCCAACGACCAGCCGGTGCCGATCG
GCCCGACCGAATACCGCCTGCTGCACTTCTTCATGACCCATCCGGAGCGCGTCTACACCC
GCGCGCAGCTGCTGGACCATGTATGGGGTGGCAGCGTGTACGTGGAGGAGCGCACCATCG
ACGTGCATATCCGCCGCCTGCGCAAGACGCTGGAACCGTTCAACGCCGAGAACATGGTGC
AGACCGTGCGCGGCGCCGGCTACCGGTTCTCCACTGCCACCTGAGTCTCGTCGTGCCGGC
ACCGCGCACCTGCAGGTGCCGGTGCCGGCAACTCTGCTATAACCCTTGGTTCACTCCAGT
GAACCGCCGCACCTCAACGACGAGACCGCAATGCCCCGCCACATCCGCTCTGCCTGGTTG
AAGACCCTGGCCACCGTTGCCGCGGTACTGCTGTTCGCCGGACTGGTGGGGTGGTTCACG
GGCCATCTGTGGTTGTGCATCGCGCTGGGCGCACTGGCCACCCTGGCCTGGCATTACTGG
CGCCTGCGCAGCGTGCTGCGCCGCCTGACCGCACGCCAGCGCTGGGATACCGCCGAAGAA
GGCACCGGCGTCTGGAACGAACTGGACCGCCTGCTGTATCGCAACCAGGTGGAAATGCGC
GTGCGCAAGCGCCGCCTGCTGGACATGCTGCGCAGCTACCGCGCCGCCGCCGCCGCATTG
CCCGACGCGGTGGTGGTGCTGGACCGCAACAGCCAGCGCGTGCAGTGGTTCAACGAAGCG
GCCACCGCCCTGCTCGGCCTGCACCATCCCGGCGACCTTGGCGAGGCCCTGGTCGAACGC
CTGCAGCCGATGCCGCTGGCCCACTGGCTGGCCGGTGGCCGCAATGCCGAACCGATCCTG
GACGTGCCCTCGCCGGTCGATCCGGCGATCCGCCTGAACCTGCGCCTGATTCCCTATTCG
TCGGATTACTGGCTGCTGATCGCCCGCGACGTCAGCAAGCTGCTGCGCCTGGAACAGGTG
CGCCGCGACTTCGTGGCCAATGTTTCACACGAGCTGCGCACGCCGCTCACCGTGGTCCAC
GGCTACCTGGACATGATGGATCCGGAGGACTTCCCCGGCACCGGCCCGATGCTGGAAGAA
ATGCGCAAGCAGAGCCAGCGCATGGCCCAGCTGGTGGAAGACCTGCTGACCCTGTCGCGG
CTGGAATCGCAGGAGCACAGCGAGGAAGAGACCGTGGCCATGCAGCCGATGCTGGCGACC
CTGCGCCGCGAGGCCGAGGCGCACAGCCAGGGCCGCCACCAGATCAGCATCGATGATCTG
GCCGGTGTCGACCTGCAGGGTTCGACCAAGGAACTGCACAGTGCCTTCTCCAACCTGGTC
ACCAACGCGGTGCGCTATACCCCGGCCGGGGGCCGCATTGCGGTGGAGTTCCGCCGCGAA
GGCGACGGCGCCGTGCTGGCGGTGCGCGATTCCGGCTACGGCATTCCCGCCACCCACCTG
CCGCGCCTGACCGAACGTTTCTACCGTGTGTCCAGCAGCCGCTCGCGCGAGAGCGGCGGC
ACCGGGCTGGGCCTGTCCATCGTCAAGCACATCCTCGGCCTGCACCACGCACGGCTGGAG
ATTGAAAGCGAAGTCGGCAAGGGCTCGGTGTTCTCCTGCCATTTCGATGCCGACCACGTG
CGCCCGCGCGAGTCCGCCCCCCTGACCTCCATCGAAGAATGATGCCATGAGCAGCCTCGG
ATCCCTCCCCCTCCCCGTGAGCCCGGACAACGATCCGTTGCGCGACCCGTCGCTGTACAT
CAACCGCGAGCTGTCGCAGCTGGATTTCAACTTCCGCGTGCTGGCGCAGGCCATGGACCC
GCAGGTGCCGCTGCTGGAGCGCCTGCGCTTCATGTGCATCTCCTGCACCAACCTCGACGA
GTTCTTCGAGATCCGTGCCGCCGCCGTGCGCCACGCGCAGGAATTCGGCCTGCCGCCGGC
GCCGGACGGCATGAGCCCGCAGGCCATCCTCAACGCCATCCATGACCGCGCTGCGGAGCT
GGTGGACCAGCAGTACCGCTGCTGGAACGAGACGCTGCGCCCGGCGCTGATGGAGGCCGG
CATCGGCGTGCTCGGTCGCCATTCCTGGACCGACCGCCAGAGGCGCTGGCTGCGCGCCTA
CTTCCGCAACGAGATCATGCCGGTGCTGTCGCCGCTGGGCCTGGACCCGGTGCACCCGTT
CCCGAAGATCCTCAACAAGTCGCTGAACATCGTGGTGGTGCTGAAGGGCACCGATGCGTT
CGGCCGCGCCGGCCACCTGGCGATCGTGCGTGCGCCGCGCTCGCTGCCGCGCATCATCCA
GCTGCCGGAGAAGCTCGGCGGATCGCAGAACTTCGTGTTCCTGTCCTCGGTGCTGTCGAC
CTTCGTCGATGAGCTGTTCCCGGGCATGGAAGTCCAGGGTGCCTACCAGTTCCGTGTCAC
CCGCAACTCCGAGCTGGTGGTGGACGAGGAGGAAGTGGAGAACCTGGCGCTGGCGCTGCG
CGACGAACTGGTCGACCGCGGCTACCGGCCGGCGGTGCGCCTGGAGATCGCCCACGACAT
GCCGCGCGAGATCGTGCGCACGCTGCTGCAGAATTTCGGCCTGACCGAGAACGCGGTGTA
CCGCATCGACGGCCCGGTCAACCTCAACCGCATCATCCAGCTGTACGACCTGATCGCGCA
GCCAGACCTGAAGTACCCGCCGATGACCCCGCGCACGCTGCGCGACAGCGACGGCATCTT
CGAGACCACGGCGCGCCAGGACCTGCTGCTGCACCACCCGTTCGATGCCTTCACCGCGGT
GCTGGACCTGATCCGGCAGGCGGCGATCGATCCCAACGTGCTGGCGATCAAGCAGACGCT
GTACCGCACCGGCAAGGATTCGCTGATCGTCGACGCACTGATCCAGGCCGCGCGCAACGG
CAAGGATGTGACTGTAGTGGTCGAACTGCGTGCGCGCTTCGACGAAGAGGCCAACCTGGG
CCTGGCCGATCGCCTGCAGGAGGCCGGGGTGCAGGTGGTGTACGGCGTGGTCGGCTACAA
GACCCACGCCAAGATGCTGCTGATCGTGCGCCGCGAAGGCCGCAAGCTGCGCCGCTACGT
GCACCTGGGCACCGGCAACTACCACAGCGGCACTGCCCGCGCGTACACCGACATCAGCCT
GATCACCGCCGATCCGGACATCGGCAATGACGTGCACCTGTTGTTCCAGCAGCTGTCCGG
GCTGGCCTCGAAGATGAAGCTCAAGCGCCTGCTGCAGTCGCCCTTCACCCTGCACACCGG
CATCCTCGGCCGTATCGAGCGCGAGACGCGCATCGCCGCCGCCGGCCGCCCAGCGCGGAT
CATCGCCAAGATGAACGCGTTGAACGAACCGCAGGTGGTGCGCGCGCTGTACGCCGCGTC
GCAGGCCGGCGTGCAGATCGACCTGATCATCCGTGGCGCCTGCACCCTGCGTCCGGGCGT
TCCGGGTGTCTCGGACAACATCCGCGTGCGCTCGATCGTCGGCCGCTTCCTGGAGCACAG
CCGCGTCTACTGGTTCGGCAACGACGGCGCGCCGGAGATGTACTGCGCCAGCGCCGACTG
GCTGGAACGCAACCTGCTGCGCCGGGTCGAGACCTGCTTCCCGATCCTCGATCCGGAACT
GGCCAAGCGGGTGTACCGCGAGGTCCTGCAGAACTACCTGGACGACAACCTCAACGCCTG
GGAACTGGACGCCGACGGCCTCTACCACAAGCGTGCGCCGGCGCACGACGAAGCCCCGCA
TTCTGCGCAGATGGCATTGATGCAGGGGCTGTAGTCCTGCCCCGGTGGACCCCGACCGCT
GGTCGGGATTCGATCAGCGGTCGCCCGGGGTCAGATCCCTTTCCTGCGGGAAAGGGATCT
GACCCCTTGCAATCCTGCTGCACGCCTCCTTCCAAAATGTGAAGGCCGCGCGGTGACGAG
CACACCGCCGCTTCGGCTAACATTCGCCCATGCCGCATACCTCCACGACTCCGCCCGCAT
TGCAGGATGGCGACCTGCTGGCCGCCATCGACCTTGGCTCCAACAGTTTCCACATGGTCA
TCGCGCGCTACACGCTCGGCCAGCTGCGGGTGATCGACCGCCTGCGCGAGACGGTGCGCA
TGGCCGACGGGCTGGATGGCAAAGGCGGACTGTCTTCCGCCGCACGGCAGCGCGCGCTGG
AATGCCTGGCCCGTTTCGGCCAGCGCATCCGCAATGTGCCGCCGCATCGGGTGCGCGCGC
TGGCCACCAACACGGTGCGCCAGCTGCGTTCTCCCCAGTCGTTCCTGGTCCCGGCCGAAA
CTGCACTGGGACACGCCATCGAAGTGGTCAGCGGCCGCGAAGAAGCCCGCCTGATCTACC
TGGGCGTGGCCCACGCGCAACCCCCCAAGCCCGGCCAGCGCCGGCTGGTGATCGACATCG
GTGGCGGCTCCACTGAATTCATCATCGGCATGGGCATGCAGACCCTGGAGCGCGAAAGCC
TGCAGGCCGGTTGCATCGCCAGCACCCGGCGCTTCTTCCCCGGCGGCAAGCTCAGCAAGA
AGCGCTGGAAGGACGCGCTGGCCGAGATCGGCCGCGAGTTCCAGCCCTTCGCCAGCAAGT
ACCGCGCGCTGGGCTGGCAGGAGGCGCTGGGTTCTTCGGGCACGCACAAGGCGATCAGCG
AGATCTGCGCGACGATGAAGCTGAGCAAGGGCGCGATCACCGCCGAGGCCCTGCCGCAAC
TGCGCGATGAGCTGCTGAAGGCCAAGAAGATCGACGACATCCAGTTGCCGGGCCTGTCCA
GCGACCGCCGCCCGATCATCGCCGGCGGCATCCTGGTGCTGGAAGCGGCGTTCCAGGCAC
TTGGCCTGCAGAAGCTGCTGGTCAGCAAGGCCGCGATGCGCGAGGGCATCCTCTACGACA
TCGTCGGCCGTGCCGGCGAGAACGACCTGCGCGATGAATCGGTGGCCGCGCTCAGCCAGC
GCTACGGTATCGATACGGTACAGGCCGACCGCGTGCAGGACACCGCTCTGTCACTGCTGG
AGCAGGTGCAGGAACGCTGGAAGCTCGATGCCGATGATGCGCGCATGCTCGGCTGGGCCG
CACGCCTGCACGAGCTGGGCCTGATGATTGCCCACAGCGGCTACCACGTGCATGGCAGCT
ACGTGCTGGAGCACTCGGACATCGCCGGCTTCTCCCGCCAGGAACAGCAGATGCTGGCCG
CGCTGGTGCGCAGCCATCGCCGCAGCGTGACCAAGACCGCCTTCGACGCCCTGCCCGAAC
GCCTGCTGCTGACCGCGCGCCGGTTGGCGGCCCTGCTGCGGCTGGCGGTGCTGCTCAACC
GCGCGCATGAAGACGACCCGCTGCCGGCGCTGGAACTGACCGCCGACGACAACCGGCTGT
CGCTGATCGTGCCGCAGGCGTTCATCGATGCCCGTCCGCTGCTGCGCGCCGACCTGATCG
GCGAGACCGACGGGATCGCCGGGCTGGGCATCCAGTTCCGTCCGTTCGTAGCCTGAATAC
GCCGTCGCCTGTTGTCCACAGGACAGCAGGAGTGACGCACTTCGCACCCCCACTTTGCGC
AGTCTGGCGGTTTTTTGTGCTGCTTCGCATCACGACGGCACCGTATCGCGTATCGCACCT
CTCACGTAAGCGCCTGCTTTTGTTCACGTTTTGTGAAGGATGGGGGTGTCCCGTGACATA
AATCGATACGAACTCTTTACAGAGCATTAACTAACGAGACTACTATCGGGTCACCGGCTC
GGTCATCAACCCAGCTGGCTCCTTCGACGCCCACTTTGGCGTCTTGTGCACGACCTGAGA
GAGAGAGCTCGCCATGACTTCACGCACCACCGCACTGGGGCAGGCCATCCGCTATGCCCT
GGCTACCACCGCAACGTTGGCCGCCCTGCCCGCGTTTGCCCAGGACGGCAGCAACGCAAC
GCCCACCAACCTCGACCGCATCGAGATCACCGGCTCGCGCATCCGTCAGGTGGACGTGGA
AACCGCCCAGCCGGTGTTCGCGATCAGCCGCAACGACATCGAAAAGCAGGGCTTCAGCTC
GGTTGCCGACATCCTGCAGAACGTCACCGCGATGGGCAGCCCGACCATCAGCCGCGCCAA
TGCGCTGACCGCGGGTGAAAACGCGGGTGGCACCTACATCGACATGCGCAACCTGGGCAC
CCAGCGCACGCTGGTGCTGGTCAACGGCAAGCGCATGGGCATCAGCACGTCCGGCTACCA
GGACATCTCCACGCTGCCGGTGTCCGCCGTGGAGCGCATCGAGGTGCTGAAGGACGGCGC
CTCTGCGATCTATGGCTCCGACGCCATGGCCGGCGTGGTGAACATCATCACCCGCTCCAA
TGTCACCGGTGTGACCGCCAACGTCTATCACGGCCAGTACAGCCAGGGCGACGGCGCACG
TGACCGCTTCGACGTGGTCGCCGGCTGGAGCAACGATCGCGTGTCGTTGACCTTGTCCGC
CGAGCATGCCGAAGAGAAGGGCGTGTGGGCGCGCGATCGCGGCTTCAGCAAGTACGGCAT
GACCGATCGCCATCCGTACGACAGCAGCAACTGGACCACGATCAGCCAGTACGGCCAGTT
CACCGGTCTGCGCGGCCCGGGCTGTACCGCCACTGCGGGCTGCGGCTATTCCCTCAACCG
CGGCGCGGATCCCACCAACCCGGCCAATTACCACCTCACCGATAGCACGCCGTTCACCGG
TGACGTGAGCAACGCCAACGACCAGATGCACGTGATGTATCCGGTCAAGCGCGACTCGGT
CTATTTCGACGGCCGCTTCAAGATCACCGACAACGTCAACTTCCGCACCGAGCTGGGCTA
CAACCAGCGTGAGTCCACCCGCCAGATCGCGGGCTATCCGCTGCAGTCGAGCACCGCCGG
TGTCGGCTCGATGTCGATCAACAGCTACTTCAATCCGTTCGGCCGCCAGCACGGGTATGC
CACCCCGACCGCCGTGGCATGGAACCGCCGCACCTGGGAAGTGCCGCGCGTGACCACCAG
CGAGCTGAAGACCTACCGCGCGGTGGCGTCGTTCGACGGTTCGTTCGAGATCGGCAGCCG
CTACTTCGACTGGGAAGTGGGTTACCAGTACAACCGCAATGAACTGGAATCGGTGGCGAC
CGGCAACCTGCACAAGGGTCGCGTCGCCGGCGGCGTCGGCCCGTCGTTCTACAACGCCGC
CACCGGCAAGGTGCAGTGCGGCACCGCCGCTGCACCGATCTCCTATGACGTGTGCAAGCC
GTGGAACCCGCTGGTGCCGTACGGCACGACGGCTGCCGATGGCCTGTACGGCAACGAAGA
ACTGCAGGCGTGGCTGTTCCCGGAAGAGATCACCAAGGGCCGTACCACCTCCAAGAACTT
CTTTGCCAACATCGCTGGCAGCATCGTGACCCTGCCGGCTGGCGACCTGGGCTTCGCGTT
CGGCGTGGAAAGCCGCAAGGAAGAAGGCAAGTACACCCCGGATGCCCTGGCCCAGACCGG
CGCGACCACCAACCTGGCCGCGGGCCCGACCGGCGGTGACTACACCGTCAACGAGGCCTA
CCTGGAAGTGAACGTTCCGGTGCTGGCCGACCTGCCGGGCGCGAAGGAACTGACCTTTAA
TGGCGCAACCCGCTTCTCGGACTACAACACCTTCGGCAACACGCTCAACAGCAAGTTCGG
CTTCAAGTGGAAGCCGATCGACTCGCTGATGGTGCGTGGCACCTGGGCCGAGGGCTTCCG
TGCACCGACCATCAGCGACCTGTTCGGTGGTGGTTCGGAGACCTTCGCGCAGTTCAGCGA
TCCGTGCGACACCCGCTTCGGTTCCTCGGCCTCCAGCGCGGAAGTCCGTGCACGTTGCGC
ACGCGACATCGCCAATGCGAATACCTTCCGCCAGCTGCGCCAGGGTGGCACCCCGGTGAA
CACGTCGACGGACGCGACCCCGGTGCCGTTCACCTCCGGGTCGAACCCGCTGCTGACGCC
GGAAACCTCGACCAGCAAGACGCTGGGCCTGGTCTGGAGCCCGAGCTTCATCCAGGGCTT
CAACGCCTCGCTGGACTGGTGGAAGATCCGCATCGACAACACGATCATCGCCGACACGCC
GACCCAGATCCTGCAGGACTGCTACGAATCGGGTATCGACGCGCGCTGCTCGCGCTTCCA
GCGTGACCCGGTGACCGGCATCGTGACCAACCTGAAGTTCGGCAACCGCAACGCGGGCTT
CATGGAAACCGAAGGCTACGATCTGGACGTGAGCTACCGTCTGGACACCCGGTTCGGCAA
GTTCAACGTGAACTCGGCCACCACCTACGTGTCCAGTGCGACCTACCGCACCTCCAACGA
CAGCTCGATCGTCCCGATCGTCACCAACGGCATCGGCAGCGCTTTCCGCGTCCGTTCCAA
CCTGGTGCTGGGCTACGAGCGGGGCAACTTCGGCGCGAGCTGGACCGCGCGTTACTATTC
GGGCGTGAAGGAAACCTGCTCGAACATCGCGCTGTACCCGGACGAGTGCTCGGATCCGGG
TGTGTACGCACCGTGGTACAAGGGCGCACGCAACTACAACGAGCGCGGCGCGGTCACCTT
CCACGACGTGCAGGTGCGTTACTCGCTGCCGTGGGACGCCACCGTGTCGGTCGGTGCCAA
CAACGTGTTCGAGAAGACCGGCCCGGTCATGTACAGCAAGCCGAACTCGGCCTTCTCGTA
CTACGGTGGTTACGATATCGGCCGCTTCATCTACATGAAGTACCAGCAGCGCTTCTGATC
CATCGCGCTGTGACGGAAGCATGACGACCACGGCCCTTCGGGGCCGTGGTTTTTTATTGG
CCGCCGCGCCCAGGCGCTGGCCGGCGCCACCGTCATCTGATGGTCGCAAAGCGGTCATGT
CGGCTACATCGCCAGGCCCGAGCATGCCGGAAACCCGGAGGCCCGCCATGCGCTATGCCA
TCGTCACCGAGACCTATCCACCGGAAGTGAACGGCGTCGCCCTCACCGTGCAGGGGCTGG
AACAAGGTCTGCGCGCAGCCGGGCACGAGATCGACCTGGTCCGCCCCCGCCAGTCCAGCG
AAGCGCTGGATTCGGCACCCGGCACCTTGCTGGTTCCCGGCGCCGCCCTGCCCCGCTACC
CCGGCCTGCGTTTCGGACTGCCGGCGCCGATCCGGCTGGGCCGCCATTGGCAGAAACAAC
GCCCGGATGCGGTCTACATCGCCACCGAAGGTCCGCTCGGCTGGTCGGCACTGCGCACTG
CGCGCCGCCTCGGCATTCCGGTCGCCAGCGGCTTCCACACCCGCTTCGACGAGTACCTGC
CCGACTACGGCGTGGCGTGGCTGCAGGCCGCAGCCATGCGCTGGATGCGCCGTTTCCACA
ACCAGGCCGATGCCACCCTGGTGCCGACCCGCGAGCTGCAGCAGTTCCTCGGCGAACAGG
GCTTCGAGCGCGTGCGCCTGCTGGCCCGCGCGGTGGACAGCCAGCAGTTCGATCCGGGAC
GGCGCGATCCCGCGCTGCGCGAGGAATGGGGCGTGGATGGCAACGGCCTGGTGGCGATCT
ATGTCGGCCGCATCGCTGCTGAAAAGAACCTCGGCCTGGCAGTGAAGGCATTCCGCCGGC
TGCAGCAGATCCGGCCCAAGGCACGCTTCGTGTGGGTCGGAGATGGCCCGGCCCGCGAGA
AGCTGGCACATGAAAACCCCGACTTCATCTTCTGTGGCATCCAGCGCGGCGATGCGCTGG
CCCGGCACTTCGCCAGCGGCGATCTGTTCCTGTTCCCCAGCCGCAGCGAAACGTTCGGCA
ACGTGACCCTGGAAAGCATGGCCAGCGGTGTGGCCACCGTGGCCTTCGACTACGGCGCCG
CGCGCGAGTACCTGCGCAATGGCGAGAACGGCGCAGCCGTGGACAGCGACGATCAGTTCA
TCGATGCCGCCGTGCGACTGGCCGCCGATGACGCGCAGCGCCGCGAACTGGGCGGCAATG
CCGCACGCGCGATGAAGCGCCTGCATCCACAACAGGTGGTGGCCGAGTTCGATGCACTGC
TGGCCGAACTGGCACAGTCGCGGAGGAACGGCCATGCGCACTACGCCGCTTGAGCTGCTG
GCCGGGCGCGAAGCACGCTGGTGCCGGCGCGCAAACCACTACTGCCGGCGGCGCCGCGTG
CGTCGCCTGTTCGCGGTCATCAGCCGGCTCGGCGATGGCGTGTTCTGGTACGTGCTGATG
GCCGCGCTGGTGGTGCTGGACGGCTTCGACGGCCTGCGCGCCTCGGTGCACATGGCCGCC
ACGGGCCTGGCCGCGCTGCTGCTGTACAAGGTCCTCAAGCGCTGGACCCGGCGCCCGCGG
CCCTACGCGGCCGACCTGCGCATCCGCGCCTGGGTGGCGCCGCTGGACGAGTTCAGTTTC
CCCTCCGGACACACCCTGCATGCGGTGTCGTTCACCATCGTGGCACTGGCCTACTACCCG
TGGCTGGCGCCGCTGCTGGTGCCGTTCACCTGTGGCGTTGCACTGTCGCGGGTGGTCCTG
GGCCTGCACTATCCTTCCGATGTGCTGGCAGCCACCGCCATCGCCATCGTGCTGGCTTCG
GCCAGCCTGACCTGGCTGCCGCTGCCGGTGTGACGACCGGAGCCAGGCAAGGCCCGGCGC
CACCATCATCATTGATGGCCTAGAATGCGGGCATGACCACGCTGTTCATTTCCGACCTGC
ACCTGGACCCCAGCCGTCCGGAGATCACCGACCTGTTCCTGCGCTTCCTGCGCGAGCAGG
CGCCCGGCGCCGATGCGCTGTACATCCTCGGCGACCTGTTCGAGGCCTGGATCGGCGACG
ACACGCCCTCGCCCGCCGCCGACACGGTGGCCGATGCGTTGAAGGTGCTGTCCGACAGCG
GCGTGCCGGTGTACTTCATCCGCGGCAACCGCGACTTCCTGCTCGGTGAGGACTACGCGC
GCCGTGCCGGCCTGCGCATCCTGCCCGACCCGTGCATGATCGAACTGTACGGCCGCGCGG
TGCTGCTGCAGCACGGTGACCTGCTGTGCACCGATGACATTCCCTACCAGCAGTTCCGTG
CACAGACGCGCGACCCGGTATTCCAGGCGAAGTTCCTGTCGCAGCCGCTGGCCGCACGCA
TCGCGTTCGCGCAGAAGGCGCGCGAAGCCAGCCAGGCGCGCCAGTCCGAGATGAAGCAGG
ACGATCGTGCGCAGTTCGAGTCGGTGACCGACGTGGCCCCTGCCGAAGTCGATGCCACCT
TCGTGCGCCATGGCGTGGACACCATGATCCATGGCCATACCCATCGGCCGGCGATCCACA
CGCTGCAGGCCGGTGGTCGCGAGCGCACCCGCATCGTGCTGGGTGACTGGTACGAACAGG
GTTCGGTGCTGCGCGTGGATGCCAGCGGCTGGACGCTGGATACGCTCGCGCGCGAATAAC
GGATCGCAAGGTGCCAACCAAGGTTGGCATCTACCAGAGCAGGTGCATGCGCCCGGGTAG
ACGCCGGCCTTGGTCGGCGCCTGGACAGTGTCAGCGGAAGGCCGCGATGGTGGCCTTGGT
GTTGACCAGCACGCGCTGGTTGTCGGCGGTGCTGGCGTTGCCCATCGGGATGCCGTTGTA
GCTGATGTTGGGGTTGGACCAGTAGTTCAGGCGCGGGCAGCTGCGGGTGCAGTTGTAGGC
CATGATCGTGCGCCAGCCGGTGCCGGTGGCCGGCTCGTAGCGATAGCCGTGGCCATAGGC
ATAGGGCGAGGTGCTCGAGTCGGTGGCGATGTCATGCCGCGCACTCTGCAGATGGCCGAT
CTCGTGCGCGAACGAGTAATAGCCGGTCGCGCAATCCCAGTACACGGCCGCGAACGCGGT
CGACGCCGTCGAGCCGATGCCCGAGGCCAGGCCGCAGTAGGCGGTGTTGTTGATCAGCAG
CACGCCCACATCAGCCGTGTAGGTATTCCGGCTGGTGTGGATGCTGTCCATGTAGCCATC
GCTGGTGCCACGGAAACGCGCCAGGTCGGTATCGAAGCTGCCCGATTCGGTGTAACTGGT
GGTTTCGTAGCGGGCCAGTTCCATGGTGATGCCGACGTTGCTGTTGACATAGCCCTGGTT
CGATTCGGCCACGGCCAGCTGCACCAGTGACTGCATGTTGCCGCCATAGGCGGCGACGGC
GGCATTGGTCGCCACCACCAGCACGCGGATGGTGGCCGGCGTGCCGGACGACGCCTGCGC
GATGCCGAGGCGATCGTTGTTGCCCATCGGGATCTTCGGCAGCTGGTTGTAATCGGCCGG
ATGGTCGGCCGGCATCCGCGACTCGTCCACTTCCACAAGCACGTGGCGGTTGCCCAGCGG
GCGCAGGCGGTACAGCTTTCCATCCTTGCGGATCGAGCCGGTGATGGTATCGCCCGAGCG
CACCAGGATCAGCGAATTGCCGGGGTCGTCCTGGCCGTTGGAGGTGGCCGCGGTCAGCTT
GTCCGAGGGCGAACGGAACTGGCCATACCAGATGCTGCCGCCATCGGGCAGCGCTTCAAC
CTTGCTGCGCACGGCCTGCACGCGCTGGCCGAGCAGTTCGAATTCCAGCTGCGGCTGTGC
AGTCGCGGCTGCATCAACGCGCACTTCCTGTACCGTCGCGGTGGACGGGGTGGCCAGCAG
CTTGCCCAGCGCGGGCTCACTGTTTGCCGATGCGCGGCTGATGACCGTCACCGGCTCGAA
CAACGGTGCCGCATGCGCGGCCGCCGCCACCGACAAACCCAACACCAGGCCACCTGCCGC
TTTGCCAATCGATCTGGACAACATTGCGTCGCTCCTTGAATGATGTGAACAGCGTGGATG
CAGCACGACCCGGTTTGCCGGGTTTGGCCATATGGCCTGCGCGGCTCGTGTGAATTCAAT
AGGCGAGTGGAATGAAAGTCAGGATTTGTGATCGACCGCATCTGCGTTCAGTCAGGTCAA
AAGCGTCACTACACTTCGCCAATACACCGCTTTCGCGCTACCGTGACGCAGCCACGACGG
GGAATGCACATGGCACCATCGCAGGACACGGACGAAGATGTCGGCTTGCTGCGGATCGGC
CTGTTCTTCGATGGCACCCGCAACAACGCGCACAACCTCGCGCGTGGTCGACCACAGCAG
CCGCGACCGCGCCCGGCGCAGCTGCGTGCGGATGATGATTCGACCTACCAGAGCCGGCTG
ACCAGCAGCTACGACAACGGCCTGACCAACATCGCACGCCTGCAGCAGCTGTACCCGGAC
AGCCGCCGCGATGCGATGGCCACGCCTTCGCTGTCGATCTACGTGGAAGGTGTCGGTACC
CGCGATGACGCCGACGACGACCTGATCGGACTGGCGTTCGGTATCGGCGCCAGCGGCGTC
CGCGCAAAGGTGCAGCGCGCGCTGCAGGTGGTGCTGCCGGCTGCGCTTGCAGAACTGTCC
ACGCGTTGGCGGCAACCGCTGCGTCGCGTGCAGCTGGATCTGTTCGGGTTCTCTCGAGGC
GCTGCCGCCGCACGTGATATCGCCAACCAGCTGCAGGGCTGGGATACCACGCGTTGGCGG
CAACTGCTGCAGTCGTCCGGCCTGGTCTGTACGCCGGACTTCGCCCCTGCCCTTCCGGTG
CTGCGATTCATGGGCCTGTTCGATACCGTGGCTGCGGTCAGTGGTGGCCGCGCCGACGAA
CAACCGCAGCTTGCCTTGTCCAGTGGCATCGCTGCACGCGTGGTGCAGTTGACCGCGCGC
GACGAGCATCGCCAGCACTATCCGCTGACCACGGTGGCACCGCCGTTCACCGAGATCGCT
TTGCCCGGCGTGCACGCCAACATCGGCGGGGGCTACAACCAGCTGGAGGAAGGCCCCAAG
CTGCTCAGCCGCCCACGTCGCCAGCAGCTGCGCCGCCCCGCCGTTGCCGACTACCAGATT
CCCCCGCTGGCGATGCTGCAGGCCACCACGGCTTACGCTGAAACGCAGGCCGATGCCGAA
CGCTGGCGGCAGCAGCTGGGCGTGGACGAAAAGGAAGTGTGGGTGGATGTCTGGCACCAG
TGGCAGCAGCAGCGCCGCGCCGGCAGCCGCAGCGTGCTGCTGTCCCCGGTGCTGTACGTG
ACTGCCGCCGTGGTACTGCGGCGGCGCATCGACTGGCGCTACCAGTTGATCGCGCTGCAG
GTGATGCAGCAGCATGCCATCGATGCCGGCGTGACCTGGCGCGCCAGCGCTGCCGAGGTT
CCCGGCTGGGAACTGCCGTCGGCCCTGCAACCGATCGCACGGCGGCTGGTGGCAGGGCAG
GCGTTGACCCAGACCCAGGAGGCGCTGCTGCGCCGACGCTACCTGATGCAGTCGGCGCAC
TGGAATTTCGACGCGCTGGGCGACACCGCCCTGACCTATGCCGCCGATGCCGGCGTCAGC
GAACTGCCCTACCGGCCCGGTCCCGGCCTGTTCTACATCAACCGGCCCACCGTGGATGGC
AAGCGCGTGGTGCTGCCCAACGCATGAAAAAGGGGACGGAGGGGATTAAGTCGTTTGTGC
CACAAACGACTTAATCCCCTCCGTCCCCTTTTGTTCAACCGGCCTGTTCGACCAGGTTGC
CGAGCTCGTCGGCGTCGAAGCCGGCCAGCAGGCGCGCTTCGATGTTGAACGGCCCGTGCA
GGTAGCCGCCGGCGTATTCCACCAGCAGCGCCTTGAAGCGCGCACGCGGCTCGACGCCGG
CGCGATCGCAGTACCAGCGGTACCAGCGCGAACCGGCGGCAACGTGCGCCACTTCCTCGC
GCAGGATCACTTCCAGTACGTCGGCGGTTTCACCATCACCGACATTGCGCAGCTTCTCGA
TCATGCCCGGTGTCACGTCCAGGCCGCGCGCTTCCAGCACGCGCGGTACCAGGGCCATGC
GCGCCAGGCCGTCATGCGCGGTCTTTTCGCACATTTCCCACAGGCCGTTGTGCGCGGGGA
AATCGGCGTAGTCGTGGCCATGCGCCTGCAGGCGCTCGCGCAGCAGCATGAAGTGCCGCG
ATTCGTCGTCGGCACAGCTGACCCAGTCGGCATGGAACGCTGGCGGCAGGCCGCGGAAGC
GGTACACCGCATCCCAGGCCAGGTCGATCGCGTTGAGTTCGATGTGGGCGATGGCGTGGA
TGAAGGCGGCGCGTCCTTCCACGCCGCCCAGCCCGCGCCGGGGCACTTCGCGCGGATGCA
CCAGCACCAGCCGTGCCGGCCGGCCAGGCATGCGGATCGGTTCCGGCGGCGGCGCATCGG
CAGCCACCTTCAGGCGACCGGCACGGAACGCGGCGGCATACGCCTGGGTCAACGCGACCT
TGCGCAGCGGGTCGGCTTCGGCCAGGCACTGCTGCGCCGCGCGCAGCAGGTCGCCACCAA
CGTCGGGTACATCGACCACGCCTGGACCTCAGGCGCGGCGCTTGTGCTTGGCGTCGTCCG
AACGCAGCTGCTGGATGCGCTCGAAGTAGCCCGGCTCGATACCCGTCGGGTAGTGGCCGT
TGAAGCAGGACGAATCGAAGTTGCGCAGCGCCGGGTTGCCCTCGCTCACCGCCGCTTCCA
TGTCCTCCAGATCCTGGTAGATCAGCCAGTCGCAGCCCAGGTGGGCCTCGATCTCTTCGA
CGGTGCGGTTGTGCGCGACCAGCTCTTCGGCCGCCGGCATGTCGATGCCGTAGATGTTCG
GGTAGCGCACCGGCGGTGCCGCGCTGGCCAGGTAGACCTTGCGCGCGCCCGCATCACGGG
CCATCTGCACGATCTGCTGGCTGGTGGTGCCACGCACGATCGAGTCGTCCACCAGCAGCA
CCACGCGGTTGCGGAACTCCAGGTGGATCGGGTTGAGCTTGCGGCGCACCGACTTCACGC
GTTCGCCCTGGCCCGGCATGATGAAGGTGCGGCCGATGTAGCGGTTCTTGATGAAGCCTT
CGCGATACTTCACCCCAAGCACGTTGGAGATCTCCAGCGCGGCATCACGCGAGGTATCCG
GGATCGGGATGATGGTGTCGATATCGTGGTCCGGGCGCAGGCGCAGGATCTTCTCGCCCA
GCTTGATGCCCATGCGCATGCGCGCCTTGTGCACCGAGACGTTGTCGATCATCGAATCCG
GACGCGCGAAGTACACGTACTCGAAGATGCACGGGGTGTGCTCGGCAGGCTCGGCGCAGA
TTTCCGAGAACAGCTCGCCGCGGGCGGTGATCACCAGGGCTTCGCCCGGCTGCACATCGC
GCACCCGCTGGAAGCCCAGCACGTCCAGCGCGGCCGACTCGGAGGCCACGATGTACTCGT
CGCCCTCGGCATGGCTGCGCTTGCCCAGCACCAACGGACGGATGCCGTGCGGGTCGCGGA
AGGCCACCAGGCCCAGGCCCAGCACCACGCTGACCACCGCGTAGCCGCCCTTGCAGCGGC
GGTGCACGCCAGCCACCGCGCGGATCGCGGCTTCCGGGCTCAGCTGGCGCTGCTGCTCCA
GCTCATAGGCGAACACGTTCAACAGCACTTCGCTGTCCGAATCGGTGTTGACGTTGCGGC
GGTCCTGCTCGAACACCTGCTGGCGCAGCGCCTCGGTGTTGATCAGGTTGCCGTTGTGGG
CCAGCGCGATGCCGTACGGCGAGTTGACGTAGAACGGCTGCGCCTCGTCCATGCCTTCCG
AGCCGGCCGTCGGGTAGCGCACATGGGCGATGCCGACGCTGCCTTCCAGGGTGGACATGG
TACGTGCATCGAACACATCGCGGACCAGGCCGGTGGCCTTCTGCACCCGCAGGCGGCTGC
CATTGGCCGTGGCGATGCCCGCGGCATCCTGGCCGCGATGCTGGAGAACGGTCAAGCCGT
CATACAACTGCCCGGCGACGTTCTGGTTGCCGACGATTCCGACGATGCCACACATGGTGC
GAAGTCTCCGCTGGGCTGTGCCCAGTTACAAGGAAGGTGGCCGTACCTGGCCGCGGTGGT
CGCCGCGCCTGCGGTCGACATTGGCCGGATCGCCCGGCTCGATACTGTCTGGCAGTGCTG
GGGCGTCCGGGCGCACTTCGGCCGGATCGTATGCGTCGCCCTGTTCCGCTTTCGCGGGCC
GCAGCCATCCGCTGCCCGCCACTACCTGGTTGAGGATGCCATTATCGCCTGCCGCGCCCG
GCTTTCCCAGATCGGCGCCTGCGCTCTTCCCCAGCTCCATCAATGCAGATGGGGACAGCA
TGTCGGTCGGCAAGGTCTTGGGCAGCAGATCGGCGCCGGGCACCTGCCAGTGCGGCAGCT
TCCCGTTCATCCAGGCCACGGCCGGGTTCAGCACCGGGCGGACCGCCGAGCGCTTCCAGG
AGGGTTCGGCGGTCAGCGGGGTGAAGCCGGCCAGCAGCACCAGGATCGCCGCTATCAGGC
CGCCACGCACGGCGCCCAGCACGCCGCCCAGCAATCGGTCCAGGCTGGTCAGCATGCTGC
GATGGATCATCGCCTTGATGACCATGCCGATCACCGCGACCACGATCATCACGCCAATGC
CCACGCCCAGGTAGCCGCCAACGAAATGCTCGCCGCCGGGTGCGGCCGGGGCCGCCCACC
AGCGTGCCGCATCGTTGCCGAAGGCGAAGGCCGCCCACGCGGCCAGCAGCCACGACAGCG
TGCCGATGACGATTCCAACAAAGCCACGCAGCATCCCGAGCAGGGTCGAGGCGGCGATCA
CGATCAGCAGCACCACGTCGATCATGGCGCCCCGCTCCTTCGGCGGCGCTGGCAACGGGC
CTGCGCGTGGATCATGGGTGCGGTCGGACCATGCCGGCCACGCCGACCTTGGCGGCGACC
TGCGCCTTCAGCTGCTCGGCGTCAGCGCGGTTGGCCACCGGTCCGACGCGGACGCGATGC
AGCGTGCCCTTTTCAGTGCGTACCTGCTCGACGAAAGCACTGAAGCCGGCGGCGCGGACC
TTGTCGCGCAGCGCGTTGGCATCGTTGGCCTGGCCGAACGCGCCCAACTGCACGGCGAAG
CCGACGCCACTGGCCGCCGGTGCTGTCGGCGTGGCAGGGGCCGGCTTGCTGGCGGCAGCC
TCCGGCTTCGGCTCGGGCTTGGCGTCCGGCTTCGGAGCCTCGGGCTTCGGTGCCGGCTTG
GGCGGCTCTGGTTTGGTGGTCGCCGTCGGCGTGCTTGGCGGCAGGCTTTCGCTGCGCACC
GGGTTGCTGGTGGCCGACGGCGTGGTGGCCGCGGCCGGGGTGCTGGTGGTCGGCGCCGGC
GTGGCGGCAACCGCCGCACTGCTGCCTGCCGCCGCATCCAGGGTGATGACTTCTGCCTTC
ACATCGGCGCGGATCTTGACCGCCTGCAGGCGCGCGGCTTCGGCCTGGGCACGGTCGGCA
TACGGCCCGACACGCACACGCCACGCCTGGCGCCCGCTGATGGTGGTGGTTTCGGCGAAG
CCTGGCAGCTGCGAGCGCTGCAGGTAGGCGATCACCGCATCGGCGTCGGCCTTGCTGCCG
TAGGCGCCAAACGTGACGGCGAAGTTGCCGGCGGCAACCGCCGGAGACGTGTCCACGGTC
GGCGGCGTAGCCGGCGCGGCCGTCTCCTGCAGCGGCTTGGCCTGCCCGGTCTGCAGGCCG
GTGGCTCCACCGGCCGGAGCAACCAGCGGCAGCTCACGGGTTTCGAACTGGCCATCGGCC
GGTGCGTCCGGCGCGGCGATCGGCACCGAGGCCACACCGCTGTCCGGCGCCGGTCCCTTG
ACCAGCATCGGCAGGAAAATCACGGCCAGCGCCACCAGCACGATGGCACCAATCAGACGC
TGTTTCAGAGGCGTATCCACGTGAGGCGGCAACTGTCCGGAGGTTGCGGTCGATTATACG
GGTGCCGGACCGGACGGCGTCGGCATTGGCTGAACGCGGATCAGGCGGCGCCCTGCAACC
ATTGCAGCGCGGCAGCGGCGGTATGGAAGGAGCCGAACACCAGTACGCGGTCACCGCGCC
CGGCCTGGGCCAGTACCTGTGCCAGCGCCTGCTCGACAGTATCAGCGCGCTGGGCCTTGG
CCGCCGCCGTACCGGCCAGGCGGGCCTGCAACTGGGCAGCACTCTGCCCGCGCGGGCCGT
CCAGTCCGGCCAGGGTCCACTCGCCGACCACGTCCTGCAGCGCCTGCACAACGCCCACCG
CGTCCTTGTCCTGCAGCGCGGCGTACACCGCCAGGGTGCGCCCGGCCGACGCTTCGGCCT
TCAGCGCGCGCGCCAGCTGGCCCGCCGCCTGCGGGTTGTGCCCGACATCGACACGGACCT
GCACGCCGTCACGCTCGAACGCCTGCAGGCGGCCAGAGATGCGCGCCGCCGCGACACCAG
CAGCCCACGCCGCACGCGGCACCGGCTTGTCCAGCGCGCGCAGCGCAGCGATGGCGGCAC
CCGCGTTGGCCAGCTGGATCGGGCCGGCCAGCGCCGGGGTCGGCAGTTCCATGCGCAGGC
CGACATCGCGCCAGCGCCAGCGCTGGGCATCGATTGGTTCGTAGAAATAATCGCTGCCGC
CGCGGATCGCGTTGGCGCCGACCAGGTAGGCACGTGCGAGCACGCTCGACGGCGGGTCGG
TCTCGCCCAGGATCACCGGCTTCCAGCCACGGATGATGCCGGCCTTCTCGGTGCCGATCG
CTTCGCGGTCCTCGCCCAGCCATTCGGCATGGTCGATGTCCACGGTGGTGATCACCGCCA
CGTCAGCGTCGACGATGTTGACCGCATCCAGGCGACCGCCCAGGCCCACTTCCAGCACCG
CCAGGTCCAGCCCGGCGTCGGCGAACAGCTGCAGCGCGGCCAGCGTGCCGTACTCGAAAT
AGGTCAGCGTGATATCGCCACGCGCGGCCTCGATGGTGTTGAAGGCGGCGACCAGCGCCG
CATCCTCCACATCGTGGCCGTCGATGCGCACGCGCTCGTTGTAGCGCAGCAGGTGCGGCG
AGGTGTACGCGCCGACCTTCCAGCCGGCAGCACGCGCGATGGCTTCGATGAAGGCCACGG
TGGAGCCCTTGCCGTTGGTGCCACCGACCACGATGGTGCGCTGGGCCGGCGCCCCCAGGC
CCATCGCCGTGGCCACGGCGCGCACGCGCTCCAGGCCCATGTCGATGGTCGCCGGGTGCT
GGCGTTCAATGTAGTCCAGCCAGTCGGCCAGGGTGGTCGGGGTGTTCGTCACGGCAGCGG
TTCCAGCAGAAGCAGTTGATGCGAGGGGATGGATCAGAGTGCGCGGTGCTTGGCTTCGCC
GAAGAACGGCGTGTGGTGGGCACAGTCGTTCAGGCGCACCACTTCCAGGCTGTCCAGGTC
GGCGCCTTCGAGCAGGTTGAGCGTGGTCGGCGCCTGGCGGAAGGTCCACAGGCGGGAGAT
CGGCAGGCCCAGCACCTTGCACAGGATCACGCGGTTGACCGCATCATGGGCGACCACCAG
CAGGGTGTCGTGCTCGCCGAGGCCTTCGGTGGCGCGGGCCAGGCCGCGCCAACTGCGCTC
CAGCACCAGGCGCAGCGATTCACCGCCGGGCATCAGCACGGTGTCCGGCTCCTCGCGCCA
CGCCTTCAGGCGCGACGGGTCCTTTTCGTTGATTTCGCTGGCCAGCAGGCCTTCCCACTC
GCCGTGGGCGATTTCCTGCAGCTCCGGCTCGGTCAGCAACATGTCGGCACGGGCGGCACC
GAGTGCCAGCTGCGCGGTGCGCTGCGCGCGTGACAGCGGCGAGGCGACGGCACGGGTGAT
GTCCACCGAGGCCAAGCGGGCGCCCAGGGCCTGGGCCTGGGCTTCACCGATCGGCGAAAG
CGGGATGTCGATCTGGCCCTGGTAGCGGCCTTCGGCGTTCCACGGCGTTTCGCCGTGGCG
GGCAAGCAGGATGCGCATGCGTGCAAGGGGTCCTGGGGGGAGGAGGTTCCGCGTTTCGTT
CACATCCTGTGAAGTGCGCGGAACAGGGATGATACCCGTTCGGCGCACCGGGCCGTGCCG
GGCATGAAAAAACCCCGCGACGTGGATCGCGGGGTTTTGGAAACTCCGGCTATCTGGTCG
GGGTTGCCGGCCAGCGGCCGGCACTACCGCAACGGGTTTATTTCGCCAGGTTCAGTTCCT
TCAGCAGCGCCGGCGCCGGCGCCACTTCCTGCATGATCCACTGCATGTAGCGGCTGTCGA
CCGCGATCATGCGGGTCATCACCGGGTCGAACACCCAGTTGGAGCTGACCGATTCCCAGT
TGCCGTCGAAGGCCAGGCCGACCAGCTTGCCGTTGGCGTCCAGCACCGGTGAACCCGAGT
TGCCACCGGTGATGTCCAGGTTGGACAGGAAGTTCACCGGCACCGAGCCCACGCGCTTGT
CTTCCAGGCCGCCGTAGCGCTTGGCCTTGACCGCGTCGAGCAGGGCCTTGGGCGCATCGA
ACGGATCGACGCCGGTGTCCTTGGCGACGATGCCCTCCAGCGTGGTGAACGGGGTGTAGG
CCACGCCGTCCCTGGGCTCATAGCCCATCACGTTGCCGAAAGTGATGCGCAGCGACAGGT
TGGCATCCGGGTACACGAACTCGCCCTGGCTCTTCTTGTAGTCAGCCAGTGCCTGCAGGT
ACAGCGGACGTGCGGTCAGCGACTCGCCTTCGCGGATCTTCTTCTGCTCTTCCTGCTTCA
GCAGCGACGGCATGATCGCCACCGCGTACTGGATGGCCGGATCGGTGCTGGCTTCGAACG
CGGCGCGGTCGGCCTTGAACCACTTCAGGCGTGCATCCAGGCTGCCCAGCTCAGTGCCCG
ACAGCTTGCTCACCAGTGCCTTGACCGCGCTGGCATCGCTGCCGCCCAGCCAGGTGTTCA
GCACGTCGTTGTTGCGCTGCGCGGCCGGCAGGGCGACGTACTGGTCCAGCCAGTAGGTCT
GCAGCTGCTGGTCCATCTTCGCCACATAGCGGCGATCCATCTGCTTCAGGCCGCCTTCCA
GGGTCGGCAGGTCGCGCTGCTGGTAGCCGACCTCGCGCTCGGCGTCCGGCTTGGTGCGCT
CGATCGACAGGCGGTACAGGCCGATGGCGGCGTTGACCGCCGAGGTGTTGTTGAACTGGC
CGACGAACAGATCGCGCTCGCGGGTCGCCTTGCTGGTATCCAGGTGCTTGACCAGCTGCG
CGTGCGCTGCCAGGGCCGGCTTGCCGGCGGCGCCCTGCTTCTTCAGCCAGGCCAGCACGG
CGGCTTCTTCAGCCTGCTTCTGGCCAGCAGCGTCGATGCGCTTGAAGCCTTCCAGCTGGC
CGGCGTAGTTCTTGGCCACGTTGTTCATGCTGGCCGCGGTGGCGGCGTACTTCACCTTGA
CGTCGGCGTCGGCCTTGCCCGCCTCATCGATCATCTTCAACACTGCGTTGTAGTGCCTGG
CGATGGTCGGGTAGGTCCAGCTGGCGGTTTCGTTGAACTCACCGGCCAGCGCGTAGCGGT
TGGTGCGGCCCGGATAGCCTGCCACCATCACGAAGTCACCGGCGCCCAGCGGCTGGTCGG
TGAACTTCAGGAAGTGCTTGGGCTGGTACGGCACGTTGTCGGCCGAGAATGCGGCCGGCT
TGCCGTCCTTGCCGACGTAGGCGCGGTAGAACGAGAAGTCGCCGGTGTGGCGCGGCCACA
TCCAGTTGTCGACGTCGCCGCCGTACTTGCCGACGCTGCCCGGGGGCGCGTAGACCAGGC
GCACGTCCTTGATTTCCATGTTGCGGAACAGTCGGTAGGTGTTGCCGCCGGAGAAGGTGT
ACAGGCGGCAGCGGAAGCCGTCCTCGGCTTCACACGCGGCGACCTGGGCCTTGTCGAAGG
CATCCAGCGCACGGCTGCGGGCCAGCGGGTCGTTGCCGGCGGCGGCAATGGCGGCCTTGG
CCTGGGCGGTGACGTCGGTGATCTGGTCGAGCACGTAGACGCGGGCGTTCGGGCCGGCGC
TCAGTTCATCGCTGTGCTTCGGCGCGTTGAAGCCGTCCTTGATCAGGTTCTTCTCGGCGG
TCGAATTCAGCTGGATCGCACCGTAGGCGCAGTGGTGGTTGGTGACCACCAGGCCCTGCG
GCGACACGAAGCTGGCGGTGCAGCCGCCGAGGGCGACGACCGCGCCCATCGGGTCGCCGG
TGAGGTTGGACAGCTGCTCCGGGGACAGCTTCAGGCCGGCCTTCTGCAACGGACCGGCGA
TTTCCGGCAGCTGCTGCGGCACCCACATGCCTTCAGCGGCATGGGCGACCTGGGCCAGCC
CGAGGCTGGCGACGATGGAGAATGCAAGCAGGTTCGAGCGCATGGAGCAGCCCCTGGTAG
TGGAACCCTCGATTGTAGCCCGCCGCCCTGCCCCGGCCCGAACCCCGGAAGTCATGGGCC
TACTTCTTGCTCTGCCATGCGCACATCGGCCGCGCACATGGAATCGTCCAGAGGAGGCGT
GGTCACCCTGGCCGGGACCGTTGGCGCCATGGGCCGGGCGCATGCGACTGGCGGGTTGGG
CAGGACGCCCAACCCCGGTCTTGCCGTGTGCGCAGGATAGCGCGCACGAGCAAGGCGCCA
TCGAGCACCATGGATGGGCTTTTGCGTGTCCCGGCCAGGGTGACCGCGCGCCCTCCCCAG
GAATCAAGGAGGCGCTGCTGTTTGCAGCACGTTCGAAACGCCCGTCGGCGCACGCCTTTC
GTTCCGCCATTGCACCCGCAACGCAACATGGGAAATCCGCGCGGCACCCTATAATCCGCG
CTTTCCCCCTGATGAGTTCCACCCCGATGGCGCAGCAAACGATGAAGGCCCTGGTCAAGC
GCGAAGCGGCCAAGGGCATCTGGCTGGAAGAAGTTCCGGTGCCGACCCCGGGCCCGAACG
AGGTCCTGATCAAGCTGGAAAAGACCGCGATCTGCGGCACCGACCTGCACATCTACCTGT
GGGACGAGTGGAGCCAGCGCACCATCAAGCCGGGCCTGACCATCGGCCATGAGTTCGTCG
GCCGCATTGCCGCGCTCGGCTCGGCGGTGACCGGCTATGAGATCGGCCAGCGCGTCTCGG
CCGAAGGTCACATCGTCTGTGGCCATTGCCGCAACTGCCGTGGCGGCCGCCCGCACCTGT
GCCCGAACACCGTCGGCATCGGCGTCAACGTCAACGGCGCCTTCGCCGAATACATGGTGA
TGCCGGCCAGCAACCTGTGGCCGATCCCGGACCAGATCCCGTCGGAACTGGCCGCGTTCT
TCGACCCGTACGGCAATGCCGCACACTGCGCGCTGGAATTCGACGTGATCGGCGAAGACG
TGCTGATCACCGGCGCCGGTCCGATCGGCATCATCGCCGCCGGCATCTGCAAGCACATCG
GTGCGCGCAACGTGGTGGTGACCGACGTCAACGACTTCCGCCTGAAGCTGGCCGCCGACA
TGGGCGCCACCCGCGTGGTCAACGTCGCCAACCAGTCGCTGAAGGACGTGATGAAGGAGC
TGCACATGGAGGGCTTCGACGTGGGCCTGGAAATGAGCGGCAACCCGCGCGCGTTCAACG
ACATGCTCGACTGCATGTACCACGGCGGCAAGATCGCCATGCTCGGCATCATGCCCAAGG
GCGCCGGCTGCGACTGGGACAAGATCATCTTCAAGGGCCTGACCGTGCAGGGCATCTACG
GCCGCAAGATGTACGAGACCTGGTACAAGATGACCCAGCTGGTGCTGTCCGGCTTCCCGC
TCGGCAAGGTGATGACCCACCAGCTGCCGATCGACGAGTTCCAGAAGGGCTTCGACCTGA
TGGAAGAAGGCAAGGCCGGCAAGGTCGTGCTCAGCTGGAATTGACCCGAAGGGTCAATTC
CCCCGCATGTTTCCTTATCCCCGCGCCTTTGGCGCGCCCCCTTGAACAACAAGGGGGCTC
TTCCCCAGATGGGATCAAGAACACCGCGGAACTGAAAAAGGCGCCCGATGGGCGCCTTTT
TCGCAATGCGTGCCAGGCAAGCTTGGCACCTACCGTAACGCCTGCGGCGTTACTTGCCCA
CGGCCACGGTCAGCAGCACCCGGCTGTGGGCCAGCTTGCCCGAGTTCTCGCGTCCATTGC
CGTCGGTGCCGTAGTAGCCCAGGCCGACGTTGAACAGGCCGAACTGGCGGCTGACGCCGA
CGTTCCAGTCGGTATAGTCCTTGGCGATGCCGTCCTCGAAGGTGCTGCGACCGACGTTGG
CATTCAGCGTGAAGTCCTTCGGCAGGCCCCAGCTGCCGCCCAAGCCGTAGTACCAGCCAT
CGGTGCCGCTGTTCCACTGGTCGTTGGTGTAGGCCACGGTCAGCTTGTAGGTGTCGTCGA
GCGTGGTGGTGGTCACCAGCTCGTTGTAGTTCTGGTGGCTGGCACCGAGGTAGGTGTAGC
GGTTCAGCAGCACGTCGAAGTTGACGCGCGAAGTGACGTCCACGCCGTAGCCGATCTGGT
AGTCGATCTCGGTGTTCGGATCGCCCGGACCGAAGTCCACGCCCGAACCCCAGACACCGG
CATACAGGCCCACCGGCGAGGTGTAGGTGAAGCCCGCCTGCAGGGTCGGCTTCTCGTCGG
TCTGCGACACGCCACGGAACAGGTAGTCGGAAACGGCGGTGACATTCCAGCTGTACGGCG
ATTCGTTCTCCTGCGCGCTGGCGGCGAACGGGGCGGCCAGGGTCAGGGCAGCGGCAATGG
CGAGGCAGGCACGGGCGTGCTTCATGAGCGTCTCCGGTGGGGGCGGTGGCGTGGCGTGGA
AGGCGGGAGCGGCCGGAGCGCGACAGCTCCGGTTCACGAATTCTTAACCACTTTGCTATT
GCGATGCAACATGCACTGCCCATGGCGATGCCCCATCCAGCCCGGTTGATGACCGGCGAT
GCCCGGTAGAATCAGCGGTTTCCCCGTTCAGAGCCGTGCCCACGCCATGACCGACGTCTC
CTCCGCCCTGACCCGCCACTACGCCGAGGAACTGGACGCCATCCGCGCCCAGGGCCTGTT
CAAGTCCGAGCGGATCATCACCAGCCCGCAATCGGCCGAGATCACCCTCGACGACGGCCG
CAAGGTGCTGAACTTCTGTGCCAACAACTACCTGGGCCTGGCCGACCATCCGGACCTGAT
CCAGGCCGCCAAGGACGCACTGGATACCCACGGCTTCGGCATGGCCTCGGTGCGCTTCAT
CTGCGGCACCCAGGACCTGCACAAGCAGCTGGAGAAGCAGATCGCCGATTTCTTCGGCAA
GCAGGACACCATCCTGTACGCGGCCTGCTTCGATGCCAACGGTGGCCTGTTCGAGCCGCT
GCTCGGCGAGAACGACGCGATCATTTCCGACGCGCTGAACCATGCTTCGATCATCGACGG
CGTGCGCCTGTGCAAGGCCAAGCGCTTCCGCTACGCCAACTGCGACATGGCCGATCTGGA
AGCGCAGCTGCAGGCCGCCGATGCCGCAGGCTGCAAGACCAAGCTGATCACCACCGATGG
CGTATTCTCGATGGACGGCTTCATCGCGCCGCTGGACGAGATCACCGCGCTGGCGAAGAA
GTACAACGCGCTGGTACACATCGACGAATGCCACGCCACCGGCTTCCTTGGCGCTACCGG
CCGTGGTTCGGCCGAGGTCAAGGGCGTGCTGGAGAAGATCGACATCATCACCGGCACTCT
GGGCAAGGCCATGGGCGGCGCGCTGGGCGGCTTCACCTGCGCCAGCGCCGAGGTGATCGA
ACTGCTGCGCCAGCGCTCGCGCCCGTACCTGTTCTCCAACTCGCTGCCGCCGCATGTGGT
GGCCGCCGGCATCAAGGCGTTCGAAATGCTGGCTGCCGCTGACGACCTTCGCAGCACGCT
GGCCGAGAACACCGCCTACTTCCGCGAGAAGATGGCCGCCGCCGGTTTCGACGTGAAGCC
GGGCGTGCATCCGATCAGCCCGGTAATGCTGTATGACGCACCGTTGGCGCAGAAATTCGC
CGAGCGCCTGCTGGAAGAAGGCATCTACGCGATCGGCTTCTTCTTCCCGGTGGTGCCCAA
GGGCCAGGCCCGCATCCGGACCCAGATCAGCGCCGCGCACAGCCGCGAGCACCTGGATCG
CGCGATCGATGCGTTCACCCGCATTGGTGTCGAACTGGGCGTGGTCAAGGGCTGATCATG
CCGGGGTCGGATCCCTTTCCTGCGGAAAAGGCCCTGACCCCGCTGGTCAAAGCGTGCCGA
CCAAGGTCGGCACCTACCGGGCTGGATGGCTGCCGACCACGGTCGGCACCCGCCGTGGCC
TGAGGGCGTGCCGGCCAGGGTCGGCACCGCCAGGCGTCACTTCTTTTTCTTCTTGCCCTT
CGGCTCTTCCTTGCTGGCCACCACTACCGGCTTGGCGGCGGCGTCCTGGCCGTTGCCCTT
GGCAACGCGGATGCCGTTGGCCTTCATCCAGGCATCGAACTCATCGGCGGTCATCTTCTT
GTCGCCGTTGCTCATCAGGAAGCGGTAACTGCCGCGACCATCCAGCTCCGGGGTCTTCAC
TTCCACCACCGGGGTCTCGACAGGCGTTTCCGCCTTGGCCACCTTCTTGTGGCCGCCACA
GGCGGCCAGCAGCACCATCGGCAGCAGCAGGCCTGCGCAGCGCAGGGTTTGGTTGAGGGT
CGGGTGGTACATGGGCAGGCTCCGTTCGGGAAATTCAGCAACCAGGCGCCCCCTACGCCT
GGAACGGTGGCCGGCAACTGCCGGCCGCGGGCGATGATCAGCCCGGTGCAGCGGCCCCCA
GCCGCTGCTGGTCGCTGACCTCCAGCACCCGCCATTGCCCCTTGCCGAGATCGCCGAGCA
GCAGCCCACCGATCGCGACCCGGACCAGGCGCAGCACCTGCAGGTCGAAGGCCGCCAACA
GGCGGCGGATATGGCGGTTGCGTCCCTCGTCGAGGACCACCTCCAGCCATGCGGTCTTGT
CGCCACTGCGCAGTACGCGCACGGCCTGGGCGACGAGGAACTCGCCCTCGTCCTCGACAC
CGGCGCGCAGCGCGGCCAGGGTGTCCTCATCGGGAAGACGATCCACCTGCACGTGATAGG
TCTTCTGTGGGCCGGTCTCCGGATCGGTCAGGCGCGCCGCCCACTGCGGATCATTGCTGA
ACAACAACAGCCCTTCGCTGGCCTTGTCCAGGCGCCCGACCGGCGCGATCCACGGCAGGC
CGGCACCATCGAAGCAGCGATACACCGTGTCGCGACCACGCTCGTCCTGCGCCGTGGTCA
CCACGCCGCGCGGCTTGTTGAGCACCAGGTACAGCCGCTGCGGCGCATCCATCGGCCGGC
CATCGACTTCGATCGGCGGGTGCGGACTGGCAATCGGGAACTCGGGATCACGGATGATGC
GGCCGGACACGCGCACGCGGCCATCGGAAATCCATCGCGCGGCCTCGCTGCGTGAGCACA
CGCCGGCCTTGGACAGCACGCGCGCCAGGCCATGGCGCACGCCATTGGAGACATCCGGAA
CCGCACGCCCACGCGATGCGTGGGAGCGGGCAGCGGGGGCAGCAGGTGGGCGGCGCGTGC
GCAAGCCTCTGCTCCCCGCCGCGCTTACTTCTTGTCGACCGGCTTGGTCTCAGCCGGTGC
TTCGGCCGCAGCCGGAGTGGCGGCCGGAGCCGGACGCGCCTTGACCACACGCACGCCACG
CGCCTTCATCCAGGCGTCGAACTCTTCGGCGGTCATGCGCTTGCCGTTCTGGCTCATGTC
GAAGCGCCAGGGCGTGTTGTCGAATTCGGTCTGCGGCTTGTAGGCCGCCGGATCGTTCGG
CTTCACCGCCGGTGCGCTCGGAATGGCCTTGGCGATGTTCTGGCACCCATCGATGCGCAG
GCGCTGCAGCACCTGGTCCAGCGACTGCGACGGATCGTAGTTGCTGCTCAGCACGCCGGC
CGGCATGCCCAGCTGGTTGCCACGGATGTAGAGCTCGTCGGCCACCGGCGCGATGGTCGT
GGCCGGCAACGGCAGCGGCGAGGCGCTGGTGTTGACCGAGCAATCGACCGCAGCGTGGGC
GGCGGGAACCAGGGCCAGCGCCAGGAAGGCGGCCGATGCAGAGCGCAGCATGAAGGGCAT
CCAGGAAAGGAAGTGACGCGGCGAGTTTAGCAATGCCGCGACAGCTTTCAAGCGCCACTT
TCAATGAATACGGCAACTCATTGGTTTTATGGGCAAAATCCCGACGAACGGTTACTCCCG
CGCCTGAAACGCCGGGTTCCGGACCGCAGAAACAACAAGACCCGGCCGAAGCCGGGTCCT
GCTGTGTCCTACTGGCAGAGCGTCAGAACTTAGTTCTGGACGTTCAGCTCGGTACGACGG
TTCTTGGCGCGACCTTCCGGGTTGTCCGAACCATCCGGGTTGGTGTTCGGAGCAATCGGA
CGGCTCTCGCCGTAGCCGATCGGGCCGACCAGGCGACCGGCGTCGACGCCGTTCTTGGTC
AGGTAGTTGTACACGGCGGTGGCGCGACGCTCCGACAGCTTCTGGTTGTAAGCGTCGGTA
CCCTTCGAGTCGGTGTGACCGGCAACTTCAACGCGCAGATCCGGGTAACGCTTCAGGATC
TCGGTGGCTTCGCTCAGGATCGCCACGGCGTCCGGACGCAGGTTCGACTTGTCGAAGTCG
AAGTTGACGCCCTTCAGGTCGATGGAGACCGGAACCGGGCAACCGTCCGGACCGATGGTC
TGACCCGGCTGCGAGTTCGGGCACTTGTCGTCGCAGTTGTTGACGCCGTCACCGTCGTCA
TCCAGGTCGGCGCAGCTCGGGGCAACCGGAGCCGGAGCCGGAGCAGCCGCGACCGGAGCC
GGGCCCAGCGGGATCACGACGCCGACCGAAGCCAGCACGTCGCCGAACCAGCTCTCGTCC
TTGGCGGCGATGCTCTGGTCGTCGAAGTCAGCGCGGTAGGCCACTTCGGCGCGGACAGCA
ACACGCTTCTCGAAGGTGGTCTGCAGGCCGACGCCCAGCTTGGCGGCAACGTTGCCGTCC
TTACGCTGGCGCGGACCGTTGTTGTCGATTGCAGCGTACTCTTCTTCCGACTTCTGGTAG
CCCAGGCCACCGACGATGTACGGGTTCCAGCCGCGGCCTTCCTTGATGAAGTGGCGACGC
AGGTCCAGCGAGACGCCGTACTGCGACCAGTTCAGGTCCTGGTTGCTGTCGAAGTTCGGG
TTCTGGTAGTTCAGTTCACCGTCCAGCGACCAGTTCGGGCTGATGAACTTACCCAGGCCC
AAGGTCACGAACGGAGCGTCATTGGTCAGACGGTCGCTGTCCTGGAAGTTGAAGCCGGCC
GAACCGGTCAGGTACCAGCGGTCATCGAACTCCTGCGCCGAAGCTGCCTGGGCGAAAGCC
AGGCCGCCCAGCAGCGCGGCAGTAAGGATCTTCTTGTTCATTGAGTACAGCTCCTATTTC
GGGGGTATGAAACCGGTAGAGGCATGGGCCAGCACTAGTGCGTCGATGTACGACAGCCGA
TTCAGCACGCCACCGCCGCGAACATTATGCTCAGGCGGGTGAAGGCCATGTTAACAGTCC
CGTAACATGTGAAGTGTTGCGCCCGACCGTCGACCGGTCCGACGTTGAAACCCTATACAG
GATGATGAAAATCCGCAAGACCCACACGCTGCAAGGGTTTGACGGGGTTTAAGCGCGAAA
ACCGACATACTGCGCAGCACATTGCATCGCACGGTTCAGCAGGTTTGCGGAAACGTGAGG
AACCTTATGATGTGATCACGAACCCAGCCGGAGCCGTGATGAAAGCCGTCGCCCTGAGTC
GTGAATACGCACCTGCCCTGCGTGATGTCCTGCTGCCGCCGCCGCTGCCTCCTCGCGGCC
GCGATCTGCTGGTGCGGATCGAAGCGGTATCGGTCAACCCCGTCGATGGCAAGCAGCGGG
CCGCTACCGATCCGGCCACCCTTGAGGTTCCCCGGGTGCTCGGCTGGGACGCCGCCGGTG
TGGTCGAAGCCATCGGTGACGAGGCCAGCCTGTTCGCCTCCGGTGACGAGGTCTACTTCG
CCGGTGACGTTACCCGGCCGGGCTGCAACGCCCAGTACCAGTGGGTGGACGAGCGCCTGG
TCGCCCGCAAGCCGAGCACGCTCGATTTCGCCGAAGCCGCCGCACTACCCCTGACCACGC
TGACCGCCTGGGAGCTGTTGTTTCAGCGCATGCCGCTGCACCTGGATGATCGCCGCCATG
GCGGCCAGCACCTGCTGGTGATCGGCGGTGCGGGAGGCGTGGGCTCGATGGCGATCCAGC
TGGCCCGCCATGCCGGCTTCGAGGTGATCGCCACCGCCTCGCGCGAGGCCTCGATCGACT
GGTGCCGGCAGATGGGGGCCACGCATGTGATCGACCATCGGCAGCCGCTGCAGCCCCAGC
TGCAGGCACTGGGCATCGACGCAGTGCAGGTGGCGCTCAACCTGGCCGACACCGATCACT
ACTGGGACGAACTGGGCCAGCTGCTGGCACCACAGGGCCATGTCGGCCTGATCGTGGAGC
CGCGTGGCGCACTGCGCATCGGCGATCCGTACAAGGCCAAATGCATCGGCATCCATTGGG
AGTTCATGTTCGCGCGCTCGCGCTTCGCCACCGCCGACTGCATCGAACAGCATCGCATCC
TCAGCCGCGCCGCCAGCATGATCGATGCCGGCCAGCTGCGTGGCACGCTCAGTGAAACGC
TGGGCACGATCAATGCGGCCAACCTGGACATCGCGCATCAGCGCCTGGCCAGCGGGCACA
CGGTGGGCAAGCTGGCGCTGGTGGGCTGGGACACTGACGCCGTGATGTAGGCCGAGCCCA
CGCCAGGCTGCTACGCCTGCCGCCACCAGCAGAGCACGGGCGCGGCCCTGCTCAACCGCC
CGCCTGCAGGATCGGCGCTGCCTGTACCAGCGGATTGGCTGGGATCTGTATCTATGGGCT
CAAGGAAATCAGGGATACGGTGGAAACAGATCTCCCCTCCCCCGAGCCCACCATGCCTAC
CGCCCTGCCCCTGCGCCTGCTGCAACTGATCACCGGCCTGTTCCTGTATGGCTTCGGTGC
CTCGCTGATGATCCGTGCCGCCATCGGCGTGGCGCCCTGGGACGTGCTGTCGCAGGGCAT
CGCCGCACAGACGCCGCTGTCCTTCGGGCTGGCGACCAATGTCATCGGCGCACTGGTGCT
GTTGCTGTGGTGGCCACTGCGCCAGAAGCCGGGCGTCGGCACGGTGCTCAACGTGATGCT
GATCGGTCCCTCCGCACAGTTCGGGTTGTGGCTGCTGCCACCGGCCATCGGCGTGGGCTG
GCAGCTGGCGATGTTCTGTGCAGGCATGCTGCTGGTCGCGCTGGCCACCGGCCTGTACAT
CGGCGCCCGCCTCGGCCCGGGACCGCGCGATGGCTTGATGACTGGCCTGCATGCCCGCAC
CGGTTGGCCGATCTGGAAGGTGCGCAGCCTGATCGAAGGCAGCGTATTGCTGCTGGGCTG
GTGGCTGGGCGGCAATGTCGGCCTCGGCACCCTCGCCTTCGCCCTGCTGATCGGCCCGCT
GTGCGGCGTCACGCTGGGCTGGTTCGGGATCGGCCGCCCCCCGGTCGTACCCGCCGCTGC
CCGGCAGCCGCAATCACCCTGAGCTGCCCCGAATGCCGGCCAGCGGCCGGCACTATCGCC
CCCGGAGTTCGGGGGCAGCGCCGCAGGCGCGGAGGGGGAGGCCGGTAAGTGGGGCCCGCG
ATTCGCGCAGCGAAACGCGGGAGCGACAGCACGCATGTGCCGAGCGTACCCGGCCAGCGG
CCGGCACTATCGCCCCCGGAGTTCGGGGGCAGCGCCGGCGCCATCCAGCGGCCCTTGCCC
CGGCCGCCGTTTCGCGGCACGCTTCGCGCTTCCGTACGCAAGCGTATCGACCATGTCGCC
AGCCAACGAAAGCGCCTATCCCCATCTGTTCGCCCCGCTGGACCTGGGCTTCACCCAACT
GCGCAACCGCGTATTGATGGGCTCGATGCACACCGGCCTGGAGGATCGCGCCCGCGACTT
CCCGCGGCTGGCGGCGTATTTCGCCGAGCGCGCCGAGGGCGGCGTCGGCCTGATCGTCAC
CGGCGGCTTCGCACCGAATGTGGTCGGCTGGCTGAAGCCGTTCGGCGGCAAGCTGTCCTG
GCCCTGGGAAGTGCGGCCGCACCGCCAGCTCACCGCCGCCGCGCACCAGCACGGCGCGAA
GATCTGCCTGCAGCTGCTGCATGCAGGCCGTTACGCCTATCACCCGTTGTCGGTGGCACC
GTCGAAGCTGAAGGCACCGATCAACCCGTTCACCCCGCGCGTGTTGTCGGCCAGCGGCGT
CGACCGGCATATCGCCGATTACGCACGCAGCGCGAAGCTGGCCCGCGAGGCTGGCTACGA
CGGCGTGGAAGTGATGGGTTCGGAGGGCTACCTCATCAACGAATTCATCGCCCCGCGCAC
CAACAAGCGCACCGATGCCTGGGGCGGCGACGCGCGCCAACGCATGCGCTTCGCGGTCGA
GATCGTAGGCCGCATCCGCGAGGCCTGCGGCCCGGACTTCATCATCATCTATCGCCTGTC
GCTGGTGGATCTGGTCGACGACGGCAGCAGCTGGGAAGAAATCGTGCAGCAGGCGCAGGC
CATCGAGGCGGCCGGCGCAACGATCATCAATTCCGGCATCGGCTGGCACGAAGCGCGCAT
TCCGACCATCGCCACCTCGGTGCCGCGTGCTGCCTTCGCCGGGGTCACCGCCAAGCTCAA
GCCGCATGTGAAGGTGCCGCTGGTGGCGACCAACCGCATCAACATGCCCGACGTCGCCGA
GCGCATCCTCGCCAATGGCGGCGCCGACATGGTGTCGCTGGCGCGCCCGCTGCTGGCCGA
CCCGCAGTGGCCGAACAAGGCCCGTGCCGGCCGCGCCGAGGCGATCAACACCTGCATCGC
CTGCAACCAGGCCTGCCTGGACCACGTGTTCGAGAACAAGCTGGCCAGCTGCCTGGTCAA
TCCGCGCGCCGCGCACGAGACCGAGCTGGTCTATCACCCCACCGCCACGCCGAAGAAGAT
TGCCGTGGTCGGTGCCGGCCCTGCCGGCCTGGCCTGTGCCACCGTCGCTGCCCAGCGCGG
CCACCAGGTCACCCTGTTCGACGCCAATGATGAGATCGGCGGCCAGTTCAACGTGGCCAA
GCGCATCCCCGGCAAGGAAGAGTTCCACGAGACCCTGCGCTACTTCCGCCACAAACTGGC
CGAAACCGGTGTGCAGCTGCGCCTCGGCACCCGCGCCGATGCCGCCCAGCTGACCGGCTT
CGACGAAGTGGTGCTGGCCACCGGCATCACGCCGCGCAGAGTTGATTTCCCCGGTGCCGA
CCACGCCAGGGTGGTCAGCTATCTGGACGTACTGCTGGGCCGGGTCGAAGTGGGCGCCAG
TGCGGCGATCATCGGCGCCGGCGGCATCGGCTTCGATGTCGGCGAATTCCTCAGCCACGC
CGGCGAGTCCCCCTCCCTCGACCCGCAGCGCTGGATGGCCGAATGGGGCGTGGACAGCAC
CTTCGAGGCCCGCGGCTCACTGGCCAGGCCGGAGGTTGAAACCTCGCCGCGCCGGCTGTG
GCTGCTGCAGCGCAGCCCGGGCAAGCCCGGCGCGCGCCTGGGCAAGACCACCGGCTGGAT
CCATCGCGCCACGCTGAAGGCCAAGGGCGTGCGCATGCTCGGTGGCGTCGAGTACCTCGG
CGTGGACGACGCGGGCCTGCGCATCCGCGTGGACGGCAGCGAACAGCTGCTGCCGGTCGA
CCATGTGGTGATCTGCGCCGGGCAGGAACCCAACCGCGCGCTGCAGGCCGAACTGCAGGC
GGCCGGCATCAACGCGCAGCTGATCGGCGGTGCCGACGTGGCCGCAGAACTCGACGCCAA
GCGCGCCATCGACCAGGGCAGCCGGGTTGCCGCCGGGCTCTGATGAGCGCCTGAATGGGG
GGCGGAATGTGATTTCCGTCACCCTCATTGAACCTGAATGTCAAGCCGAGCGGTTCACGA
TGCGTTCGGCTACGCCCCCCTACCTTGCGCCATCTTTCCGCTCACCAGCCAGTTTCCGGT
GAGCCGGCGCAGCCCCACGATCGGTACTGGTCGTTTCTTTTGGGGCTGCCCAACGGGGCG
GCCCCGATGGCCGCCTCCCCATGACGCCAAGTCGTACCCCGCCTCCTGTCGCCCTGCGGC
CGGAACCGGAGGGTGCGGCCCATACGGAGCAAGGAGTTATATGAAACTGGCCTGGATTCT
CTGGCTGTCGCAGTTGTTGCCGCAGCCGGCCGCTGATTCACTGTGTTTGAGCACCACCGT
TTACCTGGAAGCCCGCGACCAGACCCTGCGCGGCCAGCAGGCCGTCGCCGAGGTCGCACT
GCGCCGTCTCGACAGTGGCCTGTGGGGCGACTCGATGTGCCAGGTGGTCACCGCGCGCAA
GCAGTTCGCACCGACCATCGTCTCCCCCGGCACCCAGTTGGGCAACGACGCGGCCTGGAG
CGAGGCAATGAACGTGGCCTTCGACGCCGAGCGCAACTGGGCGCTGCCGGCCGGCGAGCG
CCGCGAGATCGTGCCCGGTGCCAGCCACTTCGCCGCGCTGTCCATCGCCAGCCCGAACTG
GCGCAATGCCTACCAGGTGGCCACCATCGGCGATCACACCTTCTATAAGGTGCAGAACCT
CAAGCCGCGGCAGTCGTAACGATCCGTGCCGGCGGCAGCGTTGCCGCCTGCCGGCAGGCT
CTGGGATAGTGGGCGTTTCCCGCCCGCATCGCCTGGAGTTCCCATGAAGCTGTACAGCAA
GCCCGGTGCCTGTTCCACCGCCGACCACATCGCCCTGCAGTGGACCGGCCAGCCGTTCGA
GGTTGAACTGCTGAACAAGGACACCCTGAAGGGTCCGGAATTCCTCAAGATCAATCCGGC
CGGTGCGGTGCCCGCGCTGGTCGACGGCGACTTCGTGCTGCTGCAGAACGCCGCGATCAT
GGGCTATATCGCCGACAGCTTCCCGCAGGCCGGCCTCGGCGGTGACGGCAGCCCGCGCCA
GCGCGCCGAAGCCACCCGCTGGCTGGCGTTCGTCAATTCCGACGTGCACCCGGCCTTCTC
GCCGCTGTTCGCGCCGGGCAAGTTCATTGCCGACGAAGGCCAGTACGACGCGATCCGCGC
CGCCGCGCACAAGCGCCTGCGTGGCCTGTTCGAGACCGCCGACAGGCAGCTGGCCGACAA
GCCCTGGCTGGCCGGCTTCCGCAGCTTCGCCGACCCGTACTTCTACATCACCCTGCGCTG
GGCCGCCGGCACCAAGGTCGACCTGTCGGGCCTGGACAATCTGGCCGCCTACAAGGCACG
CATGGATGCCGATGCCGGCGTGCAGGCCGCGCTGAAGGCCGAAGGCCTGGCCTGACCTTG
GTCAGGGGTCAGAGCCGTTCGCGTGGCGGACGGATCTGACCCCACCGGCCACCAGACGGG
GTCGGATCCGCCTGCGCAGCAGGCGGCTCCGACCCCTCGATATCATTCGCGCGATCAGCC
GATCTGGCGGATCACTTCCCCCTTGGCATCGCGCAGGTAGGTCGGCACCACTTCGATGCG
CAGCGCCCCCGCCACCGGGTAAACCCCGCGCTCGGCGCGCACCCCTGCCAGGGCCTGCAG
GCCCGCCTCGTCCAGTGACCAGCGCGCGCTGTCGGCGGATACGTCCGCCGCTTCACCGCC
CCCGTGCGCGATGAACTCCCACTGCCGCTCGCGGCTGGCCAGTTCCAGCGATTTGCCATG
GCGCAGGCGCAGCGGCAACAGTTCGCACACGCTGGCGACCTGACCGGCGCCGAGCACCAG
CGTGGTGACGCCCGCCTCCTGCCGCCAGTCCAGGGTCTCGATGAACAGCATGCCGGTGCT
GGAACCCTCGCGTTCGCTGCCGGCCTGCACCCGCTGTGCCAGCGCAGGGTCCTCCAGCAG
GTTGTCGCGATGCAGATCGCTGATCCACAGCGGCATCGCCGGCAGCAGCGCCTGCAGCAC
GCCACGCGTCGACCAGCGCTTGACCGCCTCCATCTCCTCATCGGTCAATCCGACCAACTG
CAGGAACTGCAGATGGCCGTTGGCCGTGTCCCGCGCCGGCAACTGCGGGTCCGCAATGAA
GGCCAGATGGCACAGCCGCGTGCCGGTCTCCAGCGCGATCGGACCGTTGGCGTTGAGGTG
ATGGCCATCCTCGAACACGTTCCCACTGCCGAACACGTAACGCGCCAGGTTCTGCAGCAG
GTTCATCGGCCACACCGGCGGGGTGCTGCCGGCGTTCTCACCGGCCTCGGCAGCCAGACG
GAAGGTCAGCTCGAAGCCATAACCGCTGGCATCTGCATCACTGCTCTCCTTGGCGTACAG
CTCGGAGAAGCCGTAGGTGATGTAATGCCAGTGCGGTACCGGCGCATCCGCCCAGTACAC
GCTGATGCCATCCAGTGGATCCTGGCCACCGAGCGTGTACGGAAGCGCGGTGCCGAAGTG
GCGCGGCTCCTGGCCGGCATACAGCGGCGCCAGCGCCGCATTGATCGCGTCCCAGCCTGG
GGTGTCGGTGTCGTCGTGGTCGTCCTGCACGCGGGACTCCTTGTAGGGAAGTGAACCGAT
CACTTTACGCGGTGGCTCAGGCCTGCACGACCTCACTGCCAGCGTTCAGCACCGCCGACT
GGGTTTCCTGCCACCAGCGCTGCGCCAATGCCGGGCTGCGTGCCTTGCCCACCGCCGCCA
GCAACTCCGGGCACAAGCGCTCCAGCGCCAGCGCATCGGTGCAGCGTTCGATCTTCAACT
GCATGAAGTAGCCCTTCAGGCCCAGGTGGCGGCGCACCGCCTCGCTCATCGCGTCGTACA
ACTGCTGGTACAGCACCGGGTCGTGTTCGCGCCCGGTGCTGATGCCGCGCGCCGGCGCCA
CCTCTGCGCTTCCGCCGATCACTTCGATCAGGCCCTGTGCTGACAATTGCTCCAGTGCGT
CCGGTGGTGCCCGCAGGCCTTCGAACAGGCCACGCAGTTCGGTGTCGTTGCGATGGCCAT
CGACCATCAGCAGGATCGAACGCAGTGCCGCCGGCAGGCGCCGGCTACGGTCTTCGATTT
CCTGACGGCCAGCAGCCGTCTTGGCGTGCAGCAATGCCATTGCCTCCCCCTCGCTCGATG
CGCAATGCCAGCGCGCCCTCGCGGGCACGCTCCCCTGTGTTGCCATCTCCGGACGGCACG
CGCGTTCCCCGGCGCGAGCCGCGTATTGCAGGTCGATGACAGGCCGAGCTTAGCGCAAGT
ACTGCGGGTAGTGCCGGCCGCTGGCCGGCAACCTCGGGGTGGATGGGGGGGGCCGGCCAG
TAGCCGGCACGACCGGCTCAACGGCCCAGCGCCCGGCGGATCTCCTCCAGCGCGCCGGGA
TCGTCCAGCGTCGACAGGTCACCCGGGTCGCGCTGCTCGGCCAGCGCCTGCAACGAGCGC
CGCAGCAGCTTGCCCGAACGGGTCTTGGGCAGCGCGTTGACCACGTGCACGTGCGCCGGG
CGGGCCACTGCGCCGAGCGAGGTGGTCACCGTGGCCATCATCTCGGCCACCACTTGCGCC
GGATCCTCGCCATCCAGGCCCTGCTTGAGGGTGACGAACACCAGCGGCACCTGCCCCTTC
AATTCGTCCTTGACCCCGATCACGGCAGCCTCGGCCACGCGCGGGTGGCTCGAAATGGCC
TCTTCGATCTCGCGCGTGCCCAGCCGGTGCCCGGCCACGTTGATCACATCATCGGTACGG
CCGAGGATGAAGGTGTAGCCATCGTCGTCGCGGATTGCCCAGTCCAGCGAGCTGTACAGC
AGTTCCTTGAAGTGGCTGAAGTAGCTCTGCAGGAAACGGTTGTCGTCGTTCCACACCGTG
CTCATGCAGCCCGGCGGCAACGGTGGCGACACCACCAGCACCCCCTTCTGCCCCGGTGCG
ACTTCCTCGCCGGTGTTCTCGTCGATCACCTTCATCCGGTAGCCGAGGTTGGGGAAGCCC
GGCGAACCGAAGCGCACCGGCTTCATCTCCAGGCCCGGCAGCAGGGTCAGCGCCGGCCAG
CCGGTCTCGGTCTGCCAGTAGTTGTCGATGATCGGCTTGCCGAGCGCTTCGCTGATCCAG
TGCGCGGTCGGTTCGTCCAGCGGCTCGCCGGCCAGGAACAGGTATTTCAGCGCGCGCAGG
TCGTGGCGATGGATGAAGTCCGCATCGTGCTTCTTCAGCACGCGGATGGCAGTGGGGGAC
GAGAACATCGTGCGCACGTTGTACTGCTCGCACAGCGCCCACCAGATGCCCGGGTCCGGG
TTGGTCGGCAGCCCTTCGTACAGCAGCGAGGTGCAGCCGCCGATCAGCGGGCCGTACACA
TTGTAGGAATGGCCTACCGCCCAGCCGACATCGGAAGTGGAGAACATCACCTGCCCCGGC
CTGCAGTCGAACACGGTTTCCATCGACTGTGCCATCGCCACCGCGTAGCCGCCGACATCG
CGCTGCACGCCCTTCGGCTTGCCGGTGGTGCCCGAGGTATACAACAGGTAGCTCGGCTCG
CTCGATTCCAGCCACTGCACCGGCACGTCGACCTCACCGATCTGCGCACGCAGCGCGGCG
TACTCCACATCGCGGCCCGGCACGCGTGGTTCGGCGGCATCCAGTCCGCGCGACACGATC
AGCACGTGCGGCGGTGGCGACGTGGCTTCGGCGCAGGCTGCATCGACCATCGGCTTGTAC
GGAATCAGCTTGCCACCGCGCATGCCGGCATCGGCGGCGATCAGCAGCTTCGGCTTGGCA
TCGTCAATGCGCAGCGCCAGGTTGTGCGCGGCGAAGCCACCGAACACCACCGAATGCACC
GCACCGATGCGCGCGCAGGCCAGCATCGCGAACACGGCTTCGGCCATGTTCGGCATGTAG
ATCACCACACGGTCACCGTGACCGACGCCGAGGTGCTTGAGCACGGCAGCGAAGTCGTTC
ACTTCCCGATACAGCTGGCGATAGGTGATCTCGCGGGTGCTGCTGGTCTCGGTGGAAATG
GCAACCAGCGCGAGCTGGTCGGCGCGCTCGGCCAGATGGCGGTCGACGGCGTTGTAGCAG
AGATTGGTTTCACCGCCGACAAACCAGCGCCGGAACGGCGGGTTGCTGTAGTCGAGTACC
TGCTGCGGCGGTTTGTGCCAATGGATGCGCTTGGCTTCCTCGCCCCAGAAGGCCTCCGGC
TCGTCGATCGAGCGACGGTAGGTTTCCTCGTAGTTCATGACGCAGCCCTCCCAGACAAAG
TCATGGGTTCGAGGATAGTCCGGCGCTGCCGCGCGGGCCGCCCTACCTTGGTAGGGGGTG
GGGTTTTCATGCAGGGCTGCGCCCTGCACCCGCGGTAGTGCCGGCCGCTGGCCGGCAACC
TCAGAAGCAACAGCCGAAGCAACAGCGGGTTTCCCGTGGGATGGCGAGGTGGGTCCGGTT
GCGGGGGACGCCGTGAATCCGTCCATGGAGGCTCGGTCGCCGCATCCATGCGGCTCACGC
CCCCGCAACCGGACCCACCCCGCCTTCGACAGACTTCCGCGATCTGTCGGAGCACGGGGT
CGGATCCCCAGATTCAATATTCAATTCGATATCTGACAGAAAAATCGTGTCGACCAAGGT
CGACACCTACCAAGACCAACAGCGACAGCCGTTACCAACTGCCGCGGGAATCTGTCGGGG
GTGGGGCGGTGTGGGTTGGCAGGACCGTTGGCGCCATGGATGGCGCCATCGAGCCCCCTT
GGGTGAGGGCGCTTTGCTTGCGAAGCACTGCTTTGCAAGCGCCCGAACGCACAGCCGCCA
GCGGCTGGGCCGGACCCCGGAGGGGGGTTTACGGCGTGTCCTGCCAACCCACACCGCCCC
GCCCAGCAAGCAGAAGACCAGAGCCGCCTTGGCCTTTGACGTTGCTCCGGTTCGTAGCAG
GTGCAGGGCTGCAAGCCCTGCCGAACCCCTAGAACGGAGTGGCGGACTCGAACGCGAGCG
CCTCGCCCGTCACCGGGTGGGTGAACCGCAGGCTGCGCGCATGCAGATGCACGCGCTGCG
CAGGCGCGGCGTCATAAAGCACATCGCCAACGATGGGATGGCCGAGACTGGCCATGTGCA
GGCGCAGTTGATGGCTGCGGCCAGTAACCGGCTCCAGCGCCACGCGCGTGCGCTGCGCTT
CGGCATCACGCGCCATTACGCGCCAGCGCGTCAGCGCCGGCTTGCCGCGTTCGTGATCGA
TCATCTGCTTCGGCCGGTTTGGCCAGTCCACGATCAGTGGCAGGTCCACGTCGCCGGCAT
CGCCTTCAAGCAGCCCCTCCACGATCGCTTCATAACGCTTGCCGACCTGGCGCTGCTCGA
ACTGCATCGACAACGCCACCTGCATGTCCTTGCCGCGCGCATGCAGCAGCAGGCCGGAGG
TCACCTGGTCCAGGCGGTGCACGGTCAACGCATCCGGGTACAGCGCCTGCAGGCGCGCGA
CCACGCAATGCTGGTTCTCGGCGCCGCGGCCGGGCACGGACAGCAGGCCGGCCGGCTTCT
CGGCCACCAGCAGCGCGTCGTCGATGTAATGCAGGTGGATCATGCGGCTCCGTATCCGTC
CAAACAGAAACGGGGAAGCCGAAGCTTCCCCGTTCTGCGTACCGACCAACGGTCGGTACC
TACCTCGATGGGAATGTACCGACCAGCGGTCGACACCTACCTTGATGAAAGAGGTACCGG
CTCGAGCCGGTACCGCCTGCATCAGCCCAGCAGGTGGGCAACGCCGGCGCGCTCTTCTTC
CAGCTCGGCCAGGGTCTTGTCGATGTACTTCTGGCTGAAGTCGTCGATCGGCAGATCCTT
CACCAGGGTGTACTTGCCGTTCTCGGTGGTCACTGCGAAGCCGAAGATCACGCCTTCCGG
AATGCCGTAGGAACCGTCGGACGGCACGCCCATGGTGACCCACTTGCCGTTGCTGCCCAG
CACCCAGTCACGCACGTGGTCGATGGCAGCGTTGGCGGCCGAAGCGGCCGAGGACGAGCC
ACGGGCTTCGATGATCGCCGCGCCGCGCTTGCCCACGGTCGGGATGAAGGTGTTGGCGTT
CCATTCCTGGTCATTGATCGCATCGGCGATCGACGCGCCATCGGCGGTGGCGAAACGGTA
GTCCGGGTACATGGTCGGGCTGTGGTTGCCCCACACGACCAGCTTCTCCATGCCACCGAC
CGGCTTGCCGAGCTTGGTCGACAGCTGGCTCAGCGCGCGGTTGTGGTCCAGGCGCAGCAT
GGCGGTGAAGTTTTCCGGCTTCAGGTCCGGGGCCGACTTCATGGCGATGTAGGCATTGGT
GTTGGCCGGGTTGCCGACCACCAGCACCTTCACGTCACGGCTGGCGACCTTGTTCAGCGC
CGCGCCCTGGGCGGTGAAGATCTTGGCGTTTTCCAGCAGCAGGTCCTTGCGCTCCATGCC
CGGGCCACGCGGACGTGCGCCAACCAGCAGGGCGATGTCGGCGTCCTTGAACGCGACTTC
GGCATCATCGGTGCCGACCATGCCGGCCAGCAGCGGGAAGGCGCAGTCTTCCAGCTCCAT
CATCACGCCCTTCAGGGCGGCCTGGGCCTTGTCGACCGGCAGTTCCAGCAGCTGCAGGAT
GACCGGCTGGTCCTTGCCCAGCATTTCGCCGGAGGCGATGCGGAACAGCAGGGCATAACC
GATCTGGCCGGCGGCGCCGGTCACGGCAACACGAACGGGTGCTTTCATGGGGGTTTCCTC
TTGCTTGCAAGCGTTTGATGGGACGCCGCGGGCAGAGCCACGCAGGCCTGGCGGGCGGCG
GGGAACAGGGAAACGGCCACCCGTGGGTGGCCGTTTCGAAGGGGGATCAGGCGGCGAGGT
GCTTGTTCCACTCCGCGACGCGGTCGGCCTGGGCGGCCAGCACGGCGTCGACGTCGCCTT
CCAGGGTAATCGAATGGATCACGTCGCCCTGCTTGACCGAATCGACGATCGCCTGGCCTT
CCAGGACCTTGCCGAAGACGGTGTGGCGGCCGTCCAGCCAATCGGTCTTGATGTGGGTGA
TGAAGAACTGGCTGCCGTTGGTGTTCGGGCCGGCGTTGGCCATCGACAGCGAGCCGACCT
CGTGCTTCACGCCATTCTTCTCGTCTTCGAACTTGTAGCCCGGGCCGCCGGTGCCACGAC
CCTGCGGGCAGCCGCCCTGGATCATGAAGTCGGCGATAACGCGGTGGAAGATCAGGCCGT
CATAGAAGCCGTGCTTGACCAGGTTCACGAAGTTGGCCACGGTCAGCGGTGCCTTGTCGG
CGAACAGCTCGACCTTGATCGGGCCCTGGGTGGTGTCGAAAGTGGCGATGAGGGACATGA
AGATCCTTGATGCAAAGGGGAATGCGTCTAGCCACCTAGTTTACACCCGCCTCGTGTCGG
CGGCGGCTTCGACCATTGGTGAAGCGCCCCGCTTCAGCCCCCGGACGGGGAGCCGCGCAG
CCGGGTCCTGGCGACCCCGGCCGGGGCGGCGGATGCCCAGCTGAATGGGCCCCGTGACAG
GCGTGAAATCCACCTTTTCGCGAATCGTCAAGTTCGACGTATAATGTTGGACTTCTTTTT
CCAAATCCGGCGCCGACTGGCCCCCTTTCGTATGTCCATCGAAAATCTTCGCAACATCGC
CATCGTCGCCCACGTCGACCATGGCAAGACCACCCTGGTCGACCAGCTGCTGAAGCAGTC
CGGCACCCTGTCCGAGCGTACCGTCCTCGCCGAGCGCGTGATGGACAGCAACGACCAGGA
AAAGGAACGCGGCATCACCATCCTGGCCAAGAACACCGCCATCACCTGGGAAGACAAGAA
GACCGGCATCAAGAACCGGATCAACATCGTCGACACCCCCGGCCACGCCGACTTCGGTGG
CGAGGTCGAGCGCGTGCTGTCGATGGTCGACACCGTGCTGATCCTGGTCGATGCGATGGA
CGGCCCGATGCCGCAGACCCGCTTCGTCACCCAGAAGGCCTTCGCGATGGGCTTCAAGCC
GATCGTCGTGGTCAACAAGATCGACCGTCCGGGCGCGCGTCCGGAATGGGTGATCGACCA
GGTCTTCGACCTGTTCGACAAGCTCGGCGCCACCAATGAGCAGCTGGACTTCCCGATCGT
CTACGCCTCGGCCCTGAACGGCTACGCCGGCCTGGAAGACACCGTGCGCGACGGCGACAT
GACCCCGCTGTACGAAGCGATCATGCAGCACGCCCCGCGTCCGGAAGTGGACCCGGAAGG
CCCGTTCCAGATGCGCATCAGCCAGCTGGACTACAACAACTTCGTGGGCGTGATCGGCAT
CGGCCGCATCCAGCGCGGCACCCTGAAGAAGAACATGCAGGTCGCCGTCATCGACCGTGA
AGGCAAGAAGCGCAACGGCAAGGTCGCCCAGGTGCTGGGCTTCCTGGGCCTGGAGCGCAT
CGAGCAGGAGACGGCCGAGGCCGGTGACATCGTGGCCATCTCCGGCATTCCGGAGCTGAC
CATCTCCGACACCCTGTGCCACCCCGATACCCCCGAAGCCCTGCCGGCGCTGACCGTCGA
CGAGCCGACCATCTCGATGACCTTCCAGGTCAACAACTCGCCGTTCGCCGGCAACAAGGA
CCTGTCCGGTGGCAAGTTCCTGACCAGCCGCCAGATCAAGGACCGCCTGGACCGCGAGCA
GGTCCACAACGTGGCACTGAAGGTCGAACAGCTGGAAGACGCCGACAAGTTCCTGGTCTC
CGGCCGCGGCGAACTGCACCTGTCGGTGCTGATCGAGAACATGCGCCGTGAAGGCTACGA
GCTGGCGGTGTCGCGCCCGGAAGTGATCATCAAGGAAATCGACGGCCAGATGATGGAGCC
GATCGAGCAGCTGGTGGTGGACATCGAAGAAATCCACCAGGGCGGCGTGATGGAAAAGCT
GGGTACCCGCAAGGGCCAGCTGAAGAACATGGAACCGGACGGCAAGGGCCGTGTGCGCCT
GGAATACCAGATCCCGGCCCGTGGCCTGATCGGTTTCCAGAACGAGTTCAAGACCCTGAC
CCAGGGTTCGGGCCTGCTGTTCCACGTGTTCGACCATTACGGTCCGAAGGAACAGGGCGC
GATCGCCAAGCGCATCAACGGCGTGATGATCGCCAATGCGCCGGGCGTCACTCCCGCCTA
CTCGCTGGGTCCGCTGCAGGAGCGCGGCAAGCTCTTCGCTGCCGAAGGCGACAACGTGTA
TGAAGGCCAGCTGGTCGGCATCCACTCCAAGGACAACGATCTGACCGTCAACGCGATCAA
GACCAAGCCGCTGACCAACATGCGCGCTTCGGGCAAGGACGACGCGATCCAGCTGACCCC
GGCGATCAAGTACTCGCTGGAACAGGCCCTGGACTTCATCGAAGACGACGAGCTGGTCGA
GATCACCCCCAAGGAGATCCGTCTGCGCAAGAAGTTCCTGACCGAAAGCGACCGCAAGAA
GGCTTCGCGCGGCGGCTGAGCCAGCACCCCGTGGACCAGAGCGGCTGCAACCCGGATCCG
CACCGGCATCCGGGCCTCCACGTCATCGCCCTGCTCGAAGCGAGCAAGGCGATGCTGGCG
CTGTTGGCCGCCACCGGGCTGGAAGTGCTCGGACCGCAGCCGCTGCGGCACGGCATCATG
GTCCTGATCCGGCGTTTCAGCCTGGATCCGGACCATGGCACCCTGCCCTCGCTGCTGCAC
ATGATCAGCCCCGACGCGGTCCACCTGGCCGCGGCGGGGATGATCGGCTACGGCCTGCTG
CACCTGGTCGAAGCCTGGGGCCTGTGGCGGGCCAAGGCCTGGGCCTCCTGGCTGGGCTGC
CTGACCGCCTCCCTGTACCTGCCTTTCGACATCTTCGCGATCATCCGCCATCCCGGCTGG
CCATCGTGGACGATCCTGGCGATCAACCTGATCGTGGTCTACGTCCTCGCCCGCGACCTG
CGCAAGCGCCACCGCTGAGCACCGGCTACACTGGGGATTGGAGCCGACCAAGCCGCCCCA
TGCGCCCGTCCTTGCCGCCTCTGCTGACCTGCCTGCTTGCCGCGCTGCCTGCGCTGCTTT
CGGCTGGCTGCAGCCCGGCCGCGTCCAGCGCGCATGCGGCCGAACCCGCGAGCCGCAACG
TGCCGTTCCCGTACGCCGAAACCGATGTCACCGACCTGCAGGCGCGGATGAGCGCCGGTG
AGCTGGACAGCACCACCCTGACCCAGGCCTACCTGCAGCGCATCGCCACCCTGGACCGCA
CCGGGCCGCGCCTGCGCGCGGTGATCGAGCTCAACCCGGATGCACTGAAGGAAGCCGCTG
CGCGCGACCGCGAGCGCCGTGATGGACGCCTGCGCGGCCCGCTGCACGGCATTCCGGTAC
TGCTGAAGGACAACATCAACGCCGCCCCGATGGCCACCAGCGCCGGCTCGCTGGCCCTGC
AGGGGTTCCGCCCGGACGACGCCTACCTGGTGCGCCGGCTGCGCGACGCCGGCGCGGTGG
TGCTGGGCAAGACCAATCTCAGCGAGTGGGCCAATTTCCGCGGCAACGATTCGGTGTCCG
GCTGGAGCGCACGCGGCGGCCAGACCCGCAATCCCTATCGCCTCAGCCACTCGCCCTGCG
GCTCCAGCAGCGGCAGCGCGGTGGCGGTCGCCGCCAACCTGGCCAGCGTGGCGATCGGCA
CCGAAACCGACGGCAGCATCGTCTGCCCTGCGGCGGTCAATGGCATCGTCGGCCTCAAGC
CGACCGTCGGCCTGGTCAGCCGCGAGGGCATCATCCCGATTTCCTTCAGCCAGGACACCG
CAGGGCCGATGACCCGCAGCGTCGCCGACGCTGCAGCCGTGCTGACCGCTATCGCCGGCC
GCGACGATGCCGACCCGGCCACGGCGACCATGCCTGGCCGCGCGGTGTACGACTACACCG
CGCGCCTGGACCCGCAGGGCCTGCGTGGCAAGCGCATCGGCCTGCTGCAGACACCGCTGC
TGAAATACCGCGGCATGCCGCCGCTGATCGAACAGGCGGCCACCGAGCTGCGTCGGGCGG
GTGCCTTCGTGGTGCCGGTGGAGCTGCCCAACCAGGGCGCCTGGGCCGAGGCGGAACGCA
CGGTGCTGCTGTACGAATTCAAGGCCGGGCTGGAGCGCTACTTCAGCACCCATCGCGCGC
CACTACGCAGCCTGGCCGACCTGATCGCCTTCAACCAGGCGCACAGCAAGCAGGAGCTGG
GCCTGTTCGGCCAGGAACTGCTGGTGGCGGCCGACGCTACCGCCGGCCTGGCCGACCCCG
CCTATATCCGTGCACGCAGCAATGCGCGCCGGCTGGCCGGCGCGGAAGGCATCGACGCCG
CCCTCGCCGCCCACCAGCTCGATGCCCTGGTGGCGCCGACCACCGGTGTGGCGTGGCCGA
TCCGCAGCGAAGGCGACGACTTCCCCGGCGAGAGCTACAGCGCCGCCGCCGTCGCCGGCT
ATCCCAGCCTCAGCGTGCCGATGGGCCAGATCAATGGCCTGCCGGTCGGCCTGCTGTTCA
TGGGCACCGCCTGGAGCGAACCGAAGCTGATCGAAATGGCCTACGCCTACGAACAGCGCA
CCCGCGCGCGACGCCCGCCGCACTTCGACACCGACACCCTGATCGACGCCGGCGAGCCGT
GATCGTGTTTCTGTAGAGCCGAGCCCACGCTCGGCTTCAACGGAAAATCGAAAGCAGCCG
AGCATGGCTCGGCTCTACAGCGGCTGGTCGGGCTCCACCGGCACGATCGCCGCCTCACCG
TCTTCAGCCCCCGGCGAACGCACATCCGCAGTGCGCGCACGTGGACCGCGCGGCATGTCC
AGTTCGTCTGCATGCTGCAGCCGCGCACGCACCTGCGGCAGCGACTGCGGATGCTCGCGC
GCGAGGAAATCGAGCATGCGTTCGCGCACCAGGCAGCGCAGATCGAAGGCATCACCGGAG
CTGCGCGCACTGACCAGCAGGCGCACCTGGATCGCGCGCTCGCTGGTCTCGGTCACCTGG
GTCACGCAGACCCGGCCATCCCACAGCGCTTCACCGCGGCAGATGCGTTCCAGCTCGGCA
CGGATCGCTGCCACCGGGGCACGATAGTCCAGCCACAGGAACGCGGTGCCGAGCAGGTCG
GCGCTGCGCCGCGTCCAGTTCTGGAAGGGGTTCTCGATGAACCAGGTCAGCGGCACCACC
ATTCGCCGCTCATCCCAGATGCGCACCACCACATAGCTGCTGCCGATCTCCTCGATGCGC
CCCCACTCGCCTTCGACGATCACCACATCATCCAGCCGGATCGGCTGCGTCACTGCGATC
TGCAGGCCGGCGATCAGATTGCCGAACACGGGCTTTGCAGCGATACCGGCCACCAGGCCG
ATCAGGCCCGCCGAGGCCAGCAGCGCGGTGCCGATCTTCTGCACCATGGGGAAGGTCAGC
AGCACCAGCGACGCGCCCAGCACGATGATGCCGCCCATCAGCACGCGGCTGAGCACCCGC
GTCTGGGTCTGGATGCGGCGCGCCTCCAGGTTGTCGGAGACATCGATGGGATGGCTGCGC
AGGATGGCACGTTCGCCCGCCGCCACCGCCCGCACCAGCAGCCAGATGAAGCACGCGGTC
AGCGCGATATGCAGCACCCGTTGCAGGTTGCCCAGAACGGGATCCTGCAGCGGCGTGGCC
TGCAATGCAGGGATCAACAGCAGCAGCGGCCATGCGGTGGCCATCGGCAGCCCGAGCACA
CGCCCGATACGCGCGCGCCGACGATCGCGCCCCTTCAGCCGATGGTAGATCCACAGGATC
AGCCACGCGCCGATGCCACCCACCACTACGGCCAATCCCAACGGCCATGCGTATGCCTGT
GCGCTTTGCCAGTGCACCGTTGCCACCTCCACTCGAACAGCCAAGTGGACAGACTCGCGC
ATGGCGCATGAGCGCCACGTCAGTCGTTCGTAAGCAGGGTGTTGGTCGGCAGGGCTTGCA
GCCCTGTACCTGCGGTAGTGCCGGCCGCTGGCCGGCAACCTCAACAGCAACAGCAACAGC
AACAGCATGCATTCCGAGGGATGGCGGGGTCGGTCCGGTTGCGGGATTCACGGCGTGTCC
TGCCTGCCCACATCGCCCCGCCATCCCACGGAATGCATGCTGTTGCCGTTGCTTAGGCCG
TTGCCGTTGCCGTTGCGTCAGCAGGTGCAGGGCTGCAAGCCCTGCCGCAACGCCCTTACC
GCACCTGCTCCTGCTTGCGCACGATCGCCATCGCGATCTCCAGCGACTGCTCGTAGTTCA
AACGCGGGTCCACCGTCGAACGATACGCACGTTCCAGGTCGCGCTCGGTCAGTTCGCGCG
CGCCACCGGTGCATTCGGTCACGTCTTCGCCGGTCAGTTCCAGGTGCACACCGCCCAGTC
GCGTGCCTGCGGCCGCATGCAGATCGAACGACATCTCCACTTCGCCACGCACGTTGTCGA
AGCGGCGCGTCTTGAAGCCATTGGCGGTGCTTTCGGTGTTGCCATGCATCGCGTCACACA
CCCACAGCACGCGACGGCCATCGCGCTTGACCGCATCCAGCAGCGGCGGCAGCTTCTCGG
CAATCTGCGCTGCCCCCATGCGGTGGATGAAGCTCAGTCGCCCTGGCTCGTCATGCGGGT
TGAGCACATCGATCAGGCGCAGCAGCTGGTCCGGCGTCACCGACGGGCCGACCTTGATCG
CAATCGGATTGCGCACGCCACGCAGGTATTCCACGTGCGCGCCGTCAAGCGCGGCGGTGC
GCATGCCGATCCACGGATAATGCGTGCTCAGGTTCAACCAGCCCTGCTGGCGCGGCACCT
GCCGGGTCAGCGCCTGCTCGTAGGGCAGCAGCAGCGCTTCATGCGAGGTGTAGAAGTCGA
TGCGGTTGAGGTTGTGCACGCGGGCCCCGGCCAGGGTTTCCATGAAGTGCACCGCATCAC
CGATCGACGCCACCATCTTCTGGTACTCGGCGGCCAGCGGCGAATGCCGCACCCACTCCA
GGTTCCAGTACTCCGGATGATGCAGGTCGGCGAAGCCGCCATCGATCAGCGCACGCACGA
AGTTCATGGTCATCGCCGAATGCGCATGCGCCTGCAGCATCCGCTTCGGATCCGGCAGGC
GCGCCGCCTCGGTGAACGCCGGCGCATTGATCACATCGCCGCGGTAGCTGGGCAGGGTCA
CGCCGTCGCGGGTCTCGGTATCGGCCGAACGCGGCTTGGCGTACTGGCCGGCAAAGCGCC
CGACGCGGATCACCGGCTGGCGAAGGCCATGCACCAGCACCAGGCTCATCTGCAGCAGCA
CTTTCAACCGGTTGGAAATCGTGCCCGATTCGCAGTCGCTGAAGTTCTCGGCGCAGTCGC
CGCCCTGCAGCAGGAAGCGCTTGCCTTCCTGGGCCTCGGCCAACTGTTGCTTCAGCGCCA
GGATCTCCCACGAGGTGACCAGCGGCGGTAGCCGCTTCAGTTCGTGCAGGGCGGCGTCCA
GCGCCACCGGGTCCGGGTAGGTCGGCATCTGCAGCGCGGTCTTGCCGCGCCAGCTCTCCG
GCGACCAGGCAGCGCCAGCGGCGGTCGCGGCAGGATCGAGGACGGGCGGAACGGCGGACA
GGCTCATTGCAGACTTCCGGGGAGGGGGGCGGTCATGGTCGCAGAGCCAGCCGCTGGCGC
AAAGGGCTGGGCACGCCCTGCACATGACTGAACGCCGGGGAAAGGGCATCGCGATCGGCC
AGAAACCGCATGGTCACGGCCGCCCGGACAGGCGCATGATTCGCCACGCACTGTTACGAA
GTAACACTCCGTCCCCGTCGGCCCCTTCCACAGCCTATCTGCCATGAAGCCCTCCCTGCT
CGCTACCGGCATTACCTTCGTCCTGACCCTGGCCAGTCTGCCCACCCTCGCTATGGCCGC
CGATGCCGCCGCTCCCGTGAAGGACCTCGACACGGTCACTGTCAGCGCCCAGCTCGATCA
GGCCCGCAATGCGCTGTCGCCGGACATCGGCAGCAGCCAGTACCAGATCACCGCCGAGGA
CATCCAGAAGCAGCCGCTGGGTGCCTCCGCGCCGCTCAGCCAGGTGCTGCTGCAGGCTCC
GGGCGTGGTCCAGGATTCCTACGGTGGCGTGCACGTGCGCGGCGACCACGCAAACCTGCA
GTACCGCATCAACGGCGTACTGCTGCCCGAGTCGATCTCCGGCTTCGGCCAGACCCTGGA
TGCCCGCACCATCAAGAGCATCCGCCTGATGGACGGGGCGCTGCCGGCGCAGTTCGGCGA
GCGCACCGCTGCGGTGGTCGACATCACCACCCGCAGCGGCGCCGAGCTCGGCAATGGCGG
CAGCGCCGGTCTGACCGCAGGCTCGTTCGGCAAGATCAATCCGAATGCCTCGTGGTGGGG
CAATCAAGGGCGCTGGAGCTGGTTCCTGACCGGCAACTACGACCAGAACGAGGTCGGCCT
GGAGAACCCGACCCGCTCGCGCAAGCCGCTGCACGACGACACGCACCAGGGCAAAGCCTT
CGCCGACCTGACCTACCTGGTCAACGAGAACACCCGCCTGAGCGTGTTCGCCGGCTTTGC
CAACAATCGCTTCCAGATCCCGGTCAATCCCGGGCAGACCCCGCAGTTCGGTTACCTGGA
CACGACCACCTTCGACTCCAGCCAGCTGGATGAAACCCAGCGCGAGACCACCCGCTTCGG
CATGCTGGTGCTGCAGGGCACGCTGGGCGGCACCGCCTACCAGCTGTCCGCCGGGCAGCG
CTACAGCGACGTGGCGTTCAACCCGGATGTCATCGGCGATCTGGTATTCAGTGGCGTCGC
CTCCCAGGTCCAGCGCAGCAACCGCGCCAACACGCTGCAGGCCGACCTCTCCACCCCGCT
GGGCAACGACCACACGCTGCGCTACGGCCTGTACGGCAACTACGAGAATGCGCGCGCCAG
CAACAACAGCTGGGTGTTCCCGGTCGATGGCGCCGGCCAGCAATCCAGCACCACGCCACT
GCTGATTCCAGACCGCAGCGCCTTCCACGCCAGTACGCTGGCGGTGTACGTGCAGGATGA
GTGGAAGATCGGCGACGACTGGACAGTGAACTACGGCCTGCGTGGTGATCGCTACAAGGC
CTTCGGCCGCACCGAGGGCCAGCTCAGCCCCCGCCTGGGCGCGGTCTGGAATGCCAGCGA
CAGCACCACCGTGCATGCCGGCTATTCGCGTTACTTCACGCCACCGGCCAGTGAGTTGAT
CGCCAGCAGCGATATCGCCCTGTACGACGGCACCAGCAACCAGCAGCCGGGCGGCGGCAA
CAACATTCCGCTGGCCGAACGCAGCGACTACTACGACATCGGCGTCTCGCAGCAGCTGGG
TGAACACCTGACCCTGGGCCTGGACGCGTACGACCGCCGCGTCGCGCGCCTGCAGGACGA
AGGCCAGTTCGGCGCCGCCTACATCTACTCGACGTTCAACTACCGCCGCGGCCATATCCG
TGGGCTGGAGTTCAGTGCCGACTACAGCAGCGGTCCGTTCAGCGCCTACTTCAACGCGGC
GTACAACAAGGCCATCGGCACCCAGGTCATCACCAGCCAGTACAACCTCGATCCGGACGC
GCTGGCCTATGTGGCCGACCACTGGATCCACCTGGACCACGACCAGAAGCTGACGTCGTC
GGGGGGCTTCAGCTACGCCTTCGCCGGGCACAACCGGGTCGGTGCCAACTACGTGTTCGG
CAGCGGCCTGCGTTCGGATATCGAGGGCGTGCCCAACGGCGGCGAGCTGCCGTCCTACCT
GCAGGTGAACCTCAGCGCCGGGCATGATTTCAATGCCGACAGTGGCCATCCGCTGCACGT
GCAGCTGGCCGTGATCAACGCATTGGATCGCAGCTACCAGCTGCGCGATGGCGGCGGTGT
CGGCGTGTTCGCCCCGCAATGGGGACCGCGCCGCGGCGCCTACCTGAGCCTGCAGCAGGA
CTTCTGACGAGACAGGGGTCGGATCCCTTTCCGCAGGAAAGGGCTCTGACCCCGCACCGG
GAATGGGGTCGGATCCCTTTGCGATGCAAAGGGATCCGACCCCATCCTGCTTCAGCGCTT
GACCTTGCGCAGCGACACCACCAGTGCCCACAGCGCCAGCAGCACGAACCACACGCCCGA
CCACATCGGCATGGTCAGGCCCAGGAACGTCCAGTCGATGTTGCCGCAGTTGCCGGTACC
GGTCAGCACCGTGCGGAACACTTCCAGCGGCCCCATGGTCTCGCGCAGGAAGCTCAGCGG
CGGGCCACAGGTCGCGCCCATCTCCGGCGGCAGCATCTGCACGTAGACGTGGCGCGCAGC
GATGCCCACGCCGACGGCCGCCGCGATGAAGGCGAGCACGCCGTAGGTGGCGCGCCCGGA
ACGGTTGGACGGCCCGTGCAGCGCACCGATCAGGAACAACAGGCCCAGCGCGGCAAAAGC
CAGGCGCTGGAAGATGCACAGCGGGCACGGCTCCAGGCCCATCTTCAGCTGCAGGAAGAT
CGCGTAGCCGAGCAGGCCCGCGCAGATCAGGAAGCCCAGGAAGAACTGGGCGCGGAAGGG
CCAGCGCAGTGGATTCATCGTCAACGCTCGAATGGATCAAGACGCCAAGCGTAACCGAGA
GCGCGCCCCGTTCGAACCGCCACAGGTGACGCCTGTCGGAACGGTGCGGGTCGGATCCCT
TTGCGAATGCAAAGGGATCTGACCTGCGGTGCTGCCTGCTCGGGGTCAGAGCCCTTTCCT
GCGGAAAGGGATCCGACCCCTGGAAACGCAAAAGCCCGGCAGGAGCCGGGCTTTCGCTGT
GTCGCGTTGGAGCGGTCCGATTACTCGGCCACTTCCTCGGCCACGACCGGACGGTCAACC
AGCTCGACGTAGGCCATCGGTGCGTTGTCGCCGGCGCGGAAACCGCACTTCAGCAGGCGC
AGGTAGCCGCCCGGACGGTTCGCGTAGCGCGGGCCCAGGATGGTGAACAGGTTGCCCACG
GCTTCGTTGTCGCGCAGGCGGGCGAAGGCCAGACGGCGGTTGGCGACCGAGTCGACCTTG
GCCAGAGTGATCAGCGGCTCGGCAACGCGGCGCAGTTCCTTGGCCTTCGGCAGGGTGGTC
TTGATCAGCTCGTGCTTGAACAGCGAGGCGGCCATGTTCTTGAACATCGCTTCGCGGTGC
GCGCTGGTGCGGCTGAACTTACGGCCAGACTTCTGGTGACGCATGGTGATATTCCTTGGT
TAATGATGCGGCTGTGTGGATCGTTGTCGCCATCCTGGCGTTACTGCGCGGACTGCGGTT
GGTCCTGGCCGCCCGTCCTGGACGACCTGCCCGCGAACCTGCGGTTCGTCGTGGCATGGT
GTGTTGCGTTGAAGGCTCCACCGCGAGCGGTGGAGCCTCCAGGCATTACCGATATCAGCC
CAGCATGCCGTGGCTGGCGACGCCGGCCGGCGGCCAGTTCTCCAGCTTCATGCCGAGGGA
CAGGCCGCGCTGAGCCAGCACTTCCTTGATCTCGGTGAGCGACTTCTTGCCCAGGTTCGG
GGTCTTCAGCAGCTCCACTTCGGTCTTCTGGATCAGATCGCCGATGTAGTAGATGCTTTC
AGCCTTCAGGCAGTTGGCCGAACGCACGGTCAGCTCCAGATCGTCGATCGGGCGCAGCAG
CACCGGATCCACGCCGTTGTTGGCCGGCTTGGCCGCACCGCGGTCGCGGTGGGTGAAGTC
ACCGAACACCGACAGCTGGTCGCTGAGGATGTCGGCGGCGGTGCGCACGGCTTCCTCGGC
ATCGATGGTGCCGTTGGTCTCGATATCGATGACCAGCTTGTCCAGGTCGGTACGCTGTTC
GACACGCGCCGCTTCCACGGCGTAGGCGACACGGCGGACCGGCGAGAACGAGGCATCCAG
GACCAGGCGGCCGATGGCACGGGTTTCTTCGTCCGGACGACGACGCGCGGCAGCCGGCTG
GTAGCCGAAACCACGTTCGATCTTCAGACGCATGTTGATCGCCGTATCCTTGGTCAGGTG
GCAGATCACATGGTCGCCGTTCAGGATCTCCACATTGTGGTCGACCTTGATGTCGGCAGC
GGTGACAACGCCCGGGCCCTGCTTGGACAGGGACAGGGTGGCGCTGTCGCCGGAGTGCAT
ACGGATGGCCACGTCCTTCAGGTTCAGCAGGACTTCGAGCACGTCCTCCTGCAGACCTTC
GACCGTGGTGTACTCATGCAACACGCCGTCGATTTCGACTTCCGTGATGGCGAAGCCCGG
GATGGACGACAGCAGCACGCGACGCAGGGCATTACCCAGCGTATGCCCGTAACCCCGCTC
CAAAGGTTCGATAACGACCTTTGCACGGGTGTCGGTAAGGCGTTCGATCTGCGGACCGCG
AGGACGCAGAACCTGGTTGGCGGTAACCGTCATGTTGCGGGTTCTCCTAGTGAACCCCCG
GCCGTCGCCGGGGGCTCTCCAATGTGAATTACTTCGAATACAGCTCGACGATCAGCGCTT
CGTTGATGTCCGCAGGCAGATCCGAACGATCCGGAACAGCCTTGAAGATGCCGGTGAACT
TGCCGGAATCCACTTCAACCCACGACGGGCTCAGGTCATGCTGGGCGGCGACGGTCAGGG
CTTCCTGGACGCGCAGCTGCTTGGCAGCCTTTTCAGACAGGGCGATGGCGTCGCCAGCCT
TGACCTGGTACGAAGCCAGGTTGACCGACTTGCCATTCACGGTGACGCCGCGGTGCGACA
CCAGCTGACGGGCAGCCGGACGGGTCACGGCGAAGCCCATGCGGTAGACGACGTTGTCCA
GGCGGGTTTCCAGCAGCTGCAGCAGGTTCTCGCCGGTGTTGCCCTTCTTGGTCGAGGCCT
TCTTGTAGTAGTTGCGGAACTGACGCTCCAGCAGGCCGTAGATACGCTTGACCTTCTGCT
TTTCACGCAGCTGGGTGGCGTAGTCGGACAGCTTGCCCTTGCGGGCAGTGGCGCCGTGCT
GGCCGGGCTTCTGCTCCAGCTTGCACTTCGAGTCCAGCGCACGCGCCGGGCTCTTCAGGG
ACAGGTCGGCGCCTTCGCGGCGGGCGAGCTTACAGGTAGGACCGATATAACGAGCCATTT
CTTATCGCTCCCTTTAGACGCGACGCTTCTTCGGCGGACGGCACCCGTTGTGCGGGATAG
GCGTCACGTCGATGATGTTGGTGATCTTGTAGCCGACGTTGTTCAACGAACGCACGGCCG
ACTCACGGCCCGGACCCGGGCCCTTGATGCGGACTTCCAGCGACTTCACGCCGTAGTCCA
GCGCAGCACGACCGGCCTTTTCAGCAGCCACCTGGGCAGCGAACGGGGTCGACTTGCGCG
AACCGCGGAAGCCAGCGCCACCGGAGGTCGCCCACGACAGAGCATTGCCCTGGCGGTCGG
TGATGGTGACGATGGTGTTGTTGAACGAAGCGTGGACGTGGGCAACGCCGTCGGTGACGA
CGCGCTTGATCTTCTTCTTGGTCTTAGCAGCGGGCTTAGCCATTTCTCAGTCCCTTACTT
CTTGATCGCCTTGCGCGGACCCTTGCGGGTGCGGGCGTTGGTACGGGTGCGCTGGCCACG
CAGCGGGAGGCCACGACGGTGACGCAGGCCGCGGTAGCAGCCCAGGTCCATCAGGCGCTT
GATCGCGATACCGATTTCACGGCGCAGATCGCCTTCCACGATGTACTTGCCGACTTCGGC
GCGCAGGCGCTCGATTTCCGGCTCCGACAGATCGCGGATCTTGGTGGTCGAAGCAACGCC
TGCGACTTCGCAGACCTTCTTCGAACGGGTACGGCCGATGCCGTAAATGCTTTGCAACCC
GACCCAGACATGCTTCTGGGCTGGCAGGTTGACGCCTGCAATACGCGCCATGACGCGGTT
CTCCAGCTGAGTGATGGCCGACAGCGCGCCTCGGGCACGCCAATCCGGCAGGATGGATCA
AAAAAGTGAACTAGCGATACTAACAAGGTTCCGGTTTACATGGAAGCCCGTGAAACCGTT
GGTTTCATGAACCCGGCCTGGGGAGTGTGCCCAGGCTCCGGCGCCGGATGGGGTTGGACC
TGGGGTTTCCCCCGGGGCCGCCCGCGCTACTCCAGCGCGGGACCACCTCATCACACCCCC
ACCCGGAACCGCTGCGGGGGCCGCCCTTCGTTTGTGTGGCCGGAGTCCGCGAAGCGGAGG
GACCATCACGTCAGGAAGACGAAAGTATAACAGGCCTATCAGCCGCGGGCAAAACCGCCG
CGGTTGCCACCCTTCAGGTTGGCCTTCTTCAGCAGGCTCTCGTACTGGTGGGACATCAGG
TGCGCCTGCACCTGGGCGATGAAGTCCATCACCACCACCACCACGATCAGCAGCGAAGTA
CCACCGAAGTAGAACGAGGCGTTCAGCTGCGTGCGCATCAGTTCCGGCAGCAGGCAGACG
ATCACCAGGTACGCCGAGCCGGCCGCGGTCAGGCGGGTCAGCACGCCGTCGATGTAGTCG
GCGGTCGCCTTGCCCGGACGGATGCCCGGAATCAGCGCACCGGACTTCTTCAGGTTGTCG
GCGGTTTCCTGCGAGTTGAACACCAGCGCGGTATAGAAGAACGCGAAACCGGTGATCAGC
GCAGCGAACACGATCATGTGCAGCGGCTCGCCCGGGCCCAGGGCGTTGGCGACCTTCTGC
AGGACCTGGCCGAAGCTGCTCTGGTTGGCGGCCTGGCCGGACCACATGGCCAGGGTGGCC
GGGAAGGCCAGCAGGCTCGAGGCAAAGATCGCCGGGATGACGCCGGCCATGTTGAGCTTC
AGCGGCAGGAACGAGGTCTGGTTCATGTACGCGTTGCGACCACCCTGGCGGCGCGCGTAA
TTGACCGTGATCCGGCGCTGGCCACGCTCGACGAACACCACGAAGAAGGTGAAGGCGAGC
ACGACGATGGCGATCAGCAGCAGCTGGATGAACTGGATGTTGCCGTCGCGGTAGGCATCG
AAGGTGTGGATGACCGCACCCGGCAGGCCCGCCACGATACCGGCGAAGATGATCAGCGAC
ACGCCGTTGCCGATGCCGCGCTCGGTGACCTGCTCACCGACCCACATCAGGAACATGGTG
CCGGCGGTCAGTGCGACCACGGCAGTGAGCACGAAGCCCATGCCCGGCGCATACACGACC
GGAGCGCCCGACGGCGAGACCTGGCCCTGCAGGGCCAGCGCGATCGAGCCGCCCTGCACC
ACTGCCAGCAGCACGGCGCCGATGCGCGAATACTGGGTGATCTTGCGGCGGCCGGACTCA
CCTTCCTTCTGCATCGCCTTCAGGGCGGGGAAGATGTGCACGGCCAGCTGCATCACGATC
GATGCCGAGATGTACGGCATCACGTTCAGCGCGAAGATGCTGAAACGGTGCAGGGCGCCG
CCCGAGAACATGTTGAACATGTCCACGATGCCGCCGCCCTGCTGTTGCATCATGGCAAGC
ATGGCATCGGGATTGACGCCCGGCACCGGCACGTAGCAGCCGATGCGATAGACGATCAAA
GCCCCGACGACGAACAGCAAACGTTGGCGAAGTTCAGTGAACTTGCCCATTCCGCCCGCG
AGGTTACCGATGCCAGCTTGCGCCATGATTTTCTTACTCCGTTACGCTGCCGCCGGCAGC
TTCGATTGCAGCCTTGGCACCCGCCGTGGCAGCAATACCCTTCAGGGTGAACGCCTTGGT
CACTTCGCCCTTGACGACGACCTTGGCCTTCTTTGCGGTGCTCGGGACCAGCTTGGCAGC
ACGCAGGGCGGCGAAATCGATCTCACCGGCCGGCAGCTTGTCCAGCGCGTACAGCAGCAC
TTCAGCGGTGTCCTTGGCGATCGGCGAACGGAAGCCGATCTTCGGCAGACGACGCTGCAT
GGGGGTCTGGCCGCCTTCGAAGCCAGCCTTGATCTTGCCGCCACCCTTACGGGCGAACGA
ACCCTTGTGGCCGCGGCCGGCAGTCTTGCCCAGGCCCGAGCCGATACCGCGGCCGACGCG
GGTGCGCTCGGTGCGGGCGCCCGGTGCCGGGCTCAGTTCATTGAGACGCAGAGTCATGGT
CGATTACTCCTCAACCTGGACGAGGTACTGAACCTTGTTGATCAGGCCGCGTACCTGCGG
GCTGTCCTTCAGTTCACGCACATCGTTGAGCTTGTTCAGGCCCAGGGCACGCACCGACAG
GCGGTGACGCGACTGGGTACCACGCAGGCCACGCACCAGGCGGACCTTCACAGTCTTGTT
GGACTCATTAGCCATGGTTGAGTTCCTCCACCTTCTTGCCGCGCTTGGCCGCGATGCGAG
CCGGCGACTGCGCAGCAGACAGGCCCTTCACGGTGGCACGCACCAGGTTGATCGGGTTGC
GCGAACCGGTGGCCTTGGCCAGCACGTTCTTCACGCCAACGGCTTCCAGCACGGCGCGCA
TGGCACCGCCGGCGATCACGCCGGTACCTTCCGAAGCCGGCTGCATGAACACGCGGGCTG
CGCCGTGACCATCCTTGATGGTGTGCCACAGGGTGCCGTTGTTCAGGTCAACGCTGACCA
GGTTCTTGCGGGCCTGTTCCATCGACTTCTGGATGGCGACCGGCACTTCGCGGGCCTTGC
CATAACCGAAACCGACCTTGCCTTCGCCGTCGCCGACAACGGTCAGGGCGGTGAAGGTGA
ACTGGCGGCCACCCTTGACGGTCTTGCTGACGCGGTTGACCGCGACCAGCTTTTCGATCA
TGCCGTCGTCGATCTTCTCTTCGCGGTTACGGTCGCGATCGCGACCCCGCTGCTGACGCT
CTTCTGCCATGTTGATTCCTTGGTTGTTTGGGTATGTACGGCTCGAGGCCGCTTATGGTT
GTGGAGTGACGCGTTGTTCCGGTGGGCCACTGCAGAAGAGCGGCGCCGTCCAGCCTCGCT
CAGGCTGGCGAGCAGGCAGGCAGGAGGCCATCGACCCCCTGCCCTTGTCCCTTAGAACTG
CAGGCCGGCTTCGCGGGCCGCTTCTGCCAGGGCCTTGATGCGGCCGTGGTAGCGGTAGCC
CGAACGATCGAAGGCAACCTTCTCGACGCCGGCGGCCTTGGCGCGCTCGGCGACGATGCG
GCCAACCTTGGCAGCGGCATCGGCGTTCTTGCCGTTCTTCAGGCCTTCCTTGACGTCGGT
CTGGGTGGTGTTGGCGGCAGCCAGCACCTTCGAACCGTCAGCGGTGAAGACCTGGGCGTA
CAGGTGCTGGCCGGTGCGCAGCACCGACAGGCGGGCGACGCCGAGCTCACGGATGTGGGC
GCGGGTCGACTTGGCGCGACGCAGGCGGGCGATGTTCTTGTTCATTTTGATTATTCCTTG
AAAGCTGAAGGATGGGCTTCTCCCTGAGGAGTCCGCACATGGATGTGCGGGCTCTTGCGA
GGGACTCGCACTTACGCCTTCTTGGCTTCCTTACGGATGATGACTTCGTCGGAGTACTTC
ACGCCCTTGCCCTTGTACGGCTCCGGCTTGCGGAACGCACGGATCTTGGCGGCGACTTCA
CCGACGACCTGCTTGTCAGCGCCCTGGACCAGGATCTCGGTCTGGGTCGGGGTGGTGATG
GTGATGCCTTCCGGCGCCACGAACACGACCGGGTGCGAGAAGCCCAGCGACAGGCTCAGG
TCTTTGCCCTGCATGGCAGCGCGGTAACCCACGCCAACCAGCTCCAGCTTGCGCTCGAAG
CCTTCGGACACGCCCTTGACCATGTTGGACAGGATCGCACGCACGGTGCCGGTCAGTGCG
ACCAGCTCGGCGTTCTCGGTGCTCAGGGTGGCAACGCCATTGTCGACGTTGATGGCAATG
CCGGCCGGCTTGGCCAGCGACAGGGTGCCCTTCGGGCCCTTGGCGGTGACGCTGTCCGAC
TGGACGTTCAGTTCAACCTTACCCAGGGTGATCGGCTTCTTGGCTACGCGGGACATAGTT
CTACTCCTTTCGCCTTAGGCCACGAAGCACAGGACTTCGCCGCCGACGCCCAGCTGGCGC
GCCTGCGCATCAGTCATGATGCCCTTGGAGGTGGAAATGATGGAGATACCCAGGCCGTTC
ATGACCTTCGGCAGCTCGCTCTTGCCGCGGTACTGGCGCAGGCCCGAACGCGAGAAGCGC
TTCAGGGTCGCGATGACCGGCTTGCCTTCGAAATACTTCAGCACGATTTCCAGCTCGGAC
TTGTTGTTTTCCAGCTGGGTCACGCGCAGGTCGGTGATGTAACCCTCGTCCTTCAGGACC
TGGGCGATCGCAACCTTGATCTTGGACGACGGGGCTTTCACCGTCTGCTTGCCAACTGCG
GCCGCATTCTTGATGCGGACCAGCAGGTCGGCGATGGGATCAGTCATGCTCATATGAGTA
CCTTTGAGTGCACCGATATCCGCTTTCGCGAAAATCTGTTGTCTCCTGGAAACGGGCCAG
GTCCCTTGATGCAGCGGGCCAGGCCCACTCCTACAACCCCGTCTGCACAGGGCAAGACGC
GGGAGTATACGCCAAAAGAGCCCGACTTGCGTCGGGCTCTTCGGGTTTTTTCGCAGAAAG
GAAGCTGAACAGCCCCCTCCCCCGGTTCAGCACCCCCGCAAGGGGGTGCTGAGCGCAGGG
CCGGCTGGGATTACCAGCTGGCCTTGCGCAGGCCCGGGACGTCGCCACGCATGGTGGCTT
CGCGCAGCTTGTTGCGGCCGAGGCCGAACTTGCTGTACACGCCACGCGGACGACCCGACA
GCTCGCAACGGTTGCGCTGACGGCTCGGCGACGAATCGCGCGGCAGCTTGGCCAGCTTGG
TTGCGGCGTCGATCTTCTCTTCGTAGGTCGCGTCCACGGAGGACACGATCTTCTTCAGAG
CCGCACGCTTCTCAGCGTACTTCTTGGCCAGCTTTTCCCGCTTGATGTCGCGGTTGACCA
TGGAGGTCTTTGCCATTTCGGTTTCCTCGACAGATCAGTTACGGAACGGGAACTTGAACG
CTGCCAGCAGCGCCTTCGCTTCCGCGTCGGTCTTCGCAGTGGTGGTGATGGCGATATCCA
TACCGCGGATCGCGTCGACGGCGTCGAAGTCGATTTCCGGGAAGATGATCTGTTCCTTCA
CACCCATGTTGAAGTTGCCGCGGCCGTCGAAGGAACGACCGGAAACACCACGGAAGTCGC
GCACGCGCGGCAGCGAGATGTTGATCAGGCGGTCCAGGAACTCGTACATCTTGTGGCGAC
GCAGCGTGGTCTTGCAGCCGATCGGCCAACCATCACGGATCTTGAACGACGCAACCGAGA
TACGCGACTTGGTGACAACCGGCTTCTGGCCGGAAATCTTGGTCATGTCCGCGACGGCGT
TTTCCAGGATCTTCTTGTTGGTGGCAGCCTCGCCGACACCCATGTTCAGGGTGACCTTGA
CGAGCTTCGGTACTTCCATCGGATTGGTGTAGCCGAACTGCTTCATCAGCGCCGGCACCA
CTTCTTCCTTGTAGATCTTTTCGAGACGGGAAGTCATCTTCACATTCCTCAGGCGTCGAG
CGCCTCACCGCTGGAGCGGAACACACGCAGTTTGCGTCCATCCTCCAGCACCTTGAAGCC
AACGCGTTCGCCCTTGCCCGAAGCCGGGTTCAGCACGTTCACGTTGGAGATATGGATCGA
AGCTTCGCGCTCGACCACGCCGCCGGCAACACCTGCCTGCGGGTTCGGCTTGGTGTGGCG
CTTGACGATGTTCACGTTGGCGACGACCACACGGTCACCGTCGACGCGGACGACTTCGCC
CTGCTTGCCCTTGTCCTTGCCAGCGTTGACGACAACCTGGTCGCCCTTCTTGATACGGTT
AGCCATGATTATCTCCTGTCGCTCACAGCACTTCGGGAGCGAGCGAGACGATCTTCATGA
ACTTCTCCGAACGAAGTTCACGGGTCACCGGCCCGAAGATACGGGTACCGATCGGCTCCT
GCTTGTTGTTCAGCAGGACGGCAGCGTTGCCGTCGAAGCGGATCAGCGAACCGTCGGCGC
GACGCACACCCTTGCGGGTACGCACCACGACGGCGTCATACACTTCACCCTTCTTGACCT
TGCCGCGCGGAATCGCATCCTTCACGGTGACCTTGATGATGTCGCCGATGCCGGCGTAAC
GGCGCTTGGAACCACCCAGCACCTTGAAGCACATCACCTGCTTGGCACCCGAATTGTCCG
CGACGTCAAGGTAGCTCTGCATCTGGATCATGATTCAGACTCCTTATTCAGCCGCACGCG
TGATGACTTCCACCACGCGCCAGTTCTTGGTCTTGGACATCGGAGCAATCTCGGTCACGC
GGACGACATCGCCTTCCTTGCAGGCGTTGTCGGCATCGTGGGCGTGCAGCTTGGTCGAGC
GCTTGATGTACTTGCCGTACAGCGCGTGCTTGACCTGACGCTCAACCAGGACGGTAACCG
TCTTGTCCATCTTGTTGCTGACGACACGGCCTTCGACCGTGCGCAGCGTCTTCTTTTCAG
TATTGTCGCTCATAGCGGCCATCCTTACTTCGTGCTGCCGAGCAGGGTCTTGACGCGAGC
AATCTCGCGACGGACCCGGCGAATGTCGTGGGTCTTCGGCAGCTGGCCGGTGACCTGCTG
CATACGGACAGAGAACTGTTCCTTACGCAGGTCGATCAGGTGGGCCTTGAGTTCGTCAGC
CGACTTTTCACGGAGAGTTTTGATATCCATCAGCGCACCGTACGGGTCACGAAAGTGGTG
GTGACCGAGAGCTTGGCGGCGGCCAGGCGGAACGCCTCGCGAGCCACTTCCTCGGAAACA
CCCTCGATTTCATAGATCATGCGGCCGGGCTGGATCTGGGCCACCCAGTATTCCACGTTA
CCCTTACCCGAACCCATTCGAACTTCGATGGGCTTCTTGGTGATGGGCTTGTCGGGGAAC
ACGCGGATCCACATCTTGCCGCCGCGCTTGACGTAGCGGCTGATCGAGCGGCGGGCCGCT
TCGATCTGACGCGCGGTCAGCTGACCGTGTGCGGTTGCCTTCAGGCCGTATTCGCCGAAG
CTGACAGCGTTGGCGCTCCAGCTCAGGCCATCGTTACGGCCCTTGTGTACCTTGCGGTAC
TTGGTTCGCTTGGGTTGCAACATTGTCGTTACCTCGCTTCACGGGCCGGGCGCTGACGGT
CACCACGGTCGCCGCGATCGTGACGATCGTTGCGCGACGGGGTGTCGTCCTGCTTTTCCT
GGCCAACCTGGGAGAAATCGAAGACCTCGCCCTTGTAGATCCAGACCTTGATGCCGATGA
TGCCGTAGGTCGTCTTGGCTTCAGCGAAGCCATAGTCGATGTCGGCACGCAGGGTGTGCA
GCGGCACGCGGCCTTCGCGGTACCACTCCGAACGGGCGATTTCAGCACCGTTGAGGCGGC
CACCAACGTTGACCTTGATGCCCAGGGCACCCAGGCGCATCGCGTTGCCGACCGAGCGCT
TCATTGCACGGCGGAACATGATGCGACGCTCCAGCTGCTGGGCGATCGACTCGGCAACGA
GCTGCGCGTCCAGTTCCGGCTTGCGCACTTCGGTGACGTTGATGTGCGCCGGGACGCCCA
TCATCTCGCTCACTTCCTTGCGCAGCTTCTCGATGTCCTCACCGCGCTTGCCGATCACCA
CGCCCGGACGGGCGGTGTGGATCGTCACGCGAGCGGTCTTGGCCGGACGCTCGATCAGGA
TCTTGCTGATGCCGGCCTGGGCCAGCTTCTTGCGCAGCATTTCGCGCACTTTCAGGTCGG
CTGCCAGGTAACCGGCGAACTCGGCCTTGTTGGCGTACCACTTGGAGTTCCAGTCCTTGG
AAATGCCGAGGCGGATACCAATCGGATGAACTTTATGACCCATGGTCTTTTCCTTATCCG
CTTACTTGGCGGCGCCCACAACCACAGTGATGTGGCTGGTGCGCTTGAGGATGCGGGTAC
CGCGGCCTTTCGCCCGCGCCATGAAACGCTTCAGGGTCGGACCTTCATCAACCATGATGG
TCTGAACCTTCAGCTCGTCGACGTCGGCGCCCTGGTTGTTCTCGGCGTTGGCAATTGCCG
ACTCCACCACCTTCTTGATCAGGTGGGCAGCCTTCTTGTCCGAGAACTTCAGCAGGTTGA
CCGCACGTTCGGCCGGCAGACCGCGCACCTGGTCAGCGACCAGACGAGCCTTCTGCGGGG
AGATGCGCGCAGTGCGCAGGATGGCTTTCGCTTCCATTGTCATCTCTCCTTACTTGCCCG
ACTTCTTGTCACCACCGTGACCCTTGAAGGTCCGGGTGATGGCAAATTCGCCGAGCTTGT
GGCCGACCATGTTCTCGTTGACGAGAACCGGGATGTGGTTCTTGCCGTTATGCACGGCAA
TGGTGATGCCTACCATGTCAGGCAGGATCATCGAACGGCGCGACCAGGTCTTGATCGGCT
TCTTGCTGCCCGCAGCGGCCTCCACCTTCTTGACGAGGTGGTGATCGACGAACGGGCCCT
TCTTGAGTGAACGTGCCATGGTCGATTAGCCCCTACGATCGCGGACGATGAACTGCTGAG
TGCGCTTGTTATGGCGCGTCTTGTAACCCTTGGTCGGAACACCCCACGGGGTGACCGGAT
GCGGGTTACCCTGGCCGGCCTTGGCCTCACCACCACCGTGCGGGTGGTCAACCGGGTTCA
TGGCAGCACCACGAACGGTCGGGCGGACGCCGCGCCAACGCTTGGCACCGGCCTTGCCCA
GCTTTTCCAGGCTGTGCTCGTCGTTGCCGACTTCGCCGATGGTGGCGCAGCACTCGACCG
GAACCTTGCGCATTTCACCCGAGCGCAGGCGCAGGGTGGCGTAGATGCCTTCGCGAGCCA
CCAGCTGCACGGCCGCACCAGCGGCGCGAGCGATCTGAGCGCCCTTGCCCGGCTTCAGCT
CGATGCAGTGGATGGTGGTGCCGACCGGGATGTTGCGCAGCGGCAGGGTGTTGCCGGCCT
TGATCGGGGCGTCCGAACCAGCGATCACCTGATCACCGGCCTTCAGGCCCTTCGGGGCGA
TGATGTAGCGACGCTCACCATCGACGTAGCACAGCAGGGCGATGTGGGCGGTGCGGTTCG
GATCGTATTCGATGCGTTCCACGCGCGCCGGGATGCCCAGCTTGTTGCGCTTGAAGTCGA
TGATGCGGTAGTGCTGCTTGGCACCACCACCGACGTGACGCACGGTGATGCGGCCGTGGT
GGTTGCGGCCACCCGAGCGGCTCTGCGACTCGACCAGTGCGGCGTGCGGAGCACCCTTGT
GCAGGTCGGGCGTAACCACGCGCACGGCCGAACGGCGGCCGGGGGAAGTGGGCTTGAATT
TCATCAATGGCATGGGATGTACCTCAGGCCTTGGCCGTTACATCGATCGACTGGCCGTCG
GCCAGGCGAACGTACGCCTTGCGCCAATCGCCGCGGCGGCCAGCACGGTTACGGAAGGAC
TTGTTCTTGCCCTTGACGTTGACCACGTTGACGGCTTCGACCTTGACGTCGAACAGCTGC
TCAACCGCGGCCTTTACATCGGCCTTGGTGGCTTCGTTCGAAACTTCGAAGACATACTGG
TTGGAGAGTTCCTGCAGGCGCGCGGTCTTTTCGGAGACACGCGGGGCACGCAGCACGCTG
AAGATTTTTTCGTTGCTGTTCATGCCAGCCACTCCTCGACCTTCTTGACCGCGTCAGCGG
TGATGACGACCGTGTCGGCACCCACCAGCGAGACCGGATCCAGACCCTGGACGTCACGCA
CCTGCACGTACGGCAGATTGCGGGCGGACAGGTACAGGTGCTCGGACGCTTCTTCGGTGA
CGATCAGCGGGCGCTTGCCCACTTCCAGGCCGGCCAGCTTGGCGATCAGACCCTTCGTGT
TGGTCACTTCGACATCGAAGGACTCCACGATGGTCAGACGGCCCTGACGGTTCAGCTCGG
ACAGGATCGCGCACATGGCGGCACGGTACTGCTTACGATTGACCTTCTGCTCGAAGCTGC
GCGGCTTGGCCGCGAAGGTGACACCGCCGCCGACGAAGATCGGAGCCGTCAGTGCGCCAT
GACGCGCGCCGCCGCCCTTCTGCTTCTTCGACTTCTTGGTGGTACCAGCCACTTCGGAGC
GAGTCTTCTGTGCCTTGGTGCCGGCGCGACCGGCGTTGCGGTAGGCAACGACGACCTGGT
GGACCAGATCTTCGCTGAAATCGCGACCGAACACGGCGTCGGAGACCGAGACCTTGTTGT
TGCTACCCGTGATAACGAGTTCCATCGTCATCTCTCCTTATGCCTTGCTCGCCGGACGGA
CGATCACATCGCCACCCGCCGCGCCCGGAACGGCGCCGCGAACGGCGATCAGACCGCGCT
CGACGTCGACCTTGACCACTTCCAGGTTCTGGGTGCTCTGCTGCACCGCGCCCATGTGGC
CCGACATCTTCTTGCCCGGGAAAACGCGACCCGGGGTCTGGCGCTGACCCAGCGAACCCG
GCGCGCGATGCGACAGCGAGTTACCGTGGGTTGCATCGCCCATACGGAAGTTGTGGCGCT
TGATGGTGCCCTGGAAGCCCTTGCCCTTGGTGACACCCTGGACGTCGACGATCTGGCCGA
CTTCGAAGATGTCCGCCTTGACTTCGCCGCCAACGGCGAAATCGCCGAGCTGCGCGTCTT
CAACGCGGAACTCCCACAGGCCACGACCCGCTTCCACCTTCGCCTTGGCGAAGTGGCCGG
CTTCCGGCTTGTTGACCAGGGCAGCGCGACGCGCGCCGACGGTCACCTGCACGGCGCTGT
AGCCGTCGGTTTCGACGGTCTTGATCTGCGCGATGCGGTTCGGGGTTGCTTCGATCAGGG
TCACCGGGATGGAACGGCCATCTTCGGTGAACACGCGGCTCATGCCGGCCTTGCGGCCCA
CGAAGCCCAACGAATACTTCTTCGTCATGGTCGTAGTCCTCAGGTCAGCTTGATCTGAAC
GTCGACGCCGGCAGCCAGTTCGAGCTTCATCAGCGCGTCCACGGTCTTGTCATTCGGGTC
AACGATATCGAGCACGCGCTTGTGCGTGCGGGTCTCGTACTGGTCACGCGCGTCCTTGTC
GACGTGCGGGGAGACGAGAACGGTGTAACGCTCGATCTTGGTCGGCAGCGGGATCGGGCC
ACGCACTTGCGCGCCGGTCCGCTTTGCCGTTTCAACGATCTCGCTGGCCGAACGGTCGAT
CAGACGATGATCGAACGCTTTCAGCCGGATCCGGATCTTTTGGTCCGCCATGGCGGTAGG
TTCCTTCGTTAAAAGAGCGACAGACAAAGCCTCTGGGTTGCTTTGCCCCATGAAATTCCT
GAATACGGACGGCCCGCAGTCCTGCAGGCCGACAAGGTCACTCCATGGACCTCAAAAACG
TAGGCAGACCAGTTTCCCGGCCTGCCCAGACGTAGAAGCATAATGGCACGCAAGGCAGCT
GTCAACAGTCGCCTGTTGACGCCGCCTGAATGGCATTGACCCTTCCTGGTCCGGGGAACA
CAAGGCACATCCTGTGCCTGCTTTCCCATTTGATACGCCCCGATGCCCTACCCAGGCAAC
ATCGGGGCGCAGATACTACCAGATTACTCGATGATCTTCGAGACCACGCCGGCGCCGACG
GTACGGCCGCCTTCGCGGATGGCGAAGCGCAGGCCTTCGTCCATTGCCACCGGGTTGATC
AGGGTGACGACCATCTTGACGTTGTCACCCGGCATCACCATTTCGACGCCTTCCGGCAGC
GCAGCTGCGCCGGTGATGTCGGTGGTGCGGAAGTAGAACTGCGGACGGTAGCCGTTGAAG
AACGGGGTGTGGCGGCCGCCCTCGTCCTTCGACAGGACGTACACTTCGCCTTCGAACTTG
GTGTGCGGCTTGATCGTGCCCGGCTTGGCCAGCACCTGGCCACGCTCGACGTCGTCACGC
TTGGTGCCGCGC
>contig00002 len=488084 cov=32.3 corr=0 origname=NODE_2_length_488084_cov_32.308495_pilon sw=shovill-spades/1.0.4 date=20230425
GGCGTTCTGGCGCACGGTGGAGGTCAGTTCCTCCATCGAGGCGGCGGTTTCTTCCAGGTT
GGCGGCCTGCTGCTCGGTGCGGCGCGACAGGTCGCTGTTGCCGGAGGCGATTTCACCGGC
AGCGGAGCTGATCGCGCGGCTGGACTGCTTGATGCGGGTGACGATCTCGCTCAGCTGCAC
GGCGGTGGCGTTGGCGTCGTCGCGCATCCGGGCGAACACGCCCTGGTAATCGCCGTGCAT
GCGCACGGTCAGGTCGCCCTGCGACAGCGCGGCCAGCAGGCCGGAGATCTGCTCGATGCT
GCCGGCATTGGCGTCCAGCAGGCCGTTGATCTGCTGGGCCAGCTGCAGGAAGAAGCCTTC
CTTGTCGCTGGCATCGATGCGGCCGGACAGGTCGCCAGCGGCGGCCTGGGCGATCACGCG
GGCCACTTCGGCTTCGACCTGCGCTTCCTGGGTACGGTCGCGCCATTCCACCACGTAGCC
GACGGTGTCGCCGCCTTCATTGCGGATGGTCGAGACCACCTGGGCGAACTGGGCATCGCC
GTACTGCATCGGGCGACGGGCGACGCCGTGTGCCTTCAGGTTGCCCAGCAGGGTCTGGTC
CATCTCGCCGCGGTGTTCGAGCACGGTGACCGGCTTGCCGATCAGCGAAGCCTGCGCATC
GAAGTCCGGCAGGTCGCGGCGCAGTTCGTCCTGGTACTGGCTCAGGGTCTGCTGCAGGGC
GCGGTTGCTGTAGACGATGGTGTTGCTGGTGTCGGTCAGGTAGACGCCGGTCGAGCTGTA
GTCCAGCGCGGTACGGATGCGCAGGTTCTCGCGGGCGATGGCCTGGTCGGTCTCGATGCG
CTCGCGCAGGTCGCGCTGCATGCGCTGCATGGCCTGCATCAGTTCGCCCACTTCATCCTG
GCGGCTGACGTCGATGTGGCCATCGAGCTTGCCGCCGGCCACGTCGTTGGCCACCGAGAC
GGCGCCACGCACGCTGCCGACCAGGGCGCGGGCAAACAGCCACACCAGTACCAGGCCGAG
CGCGGCGCCGCCCAGCAGGGCGATCACGGTCAGCACGGCCGAGGCGGAGTAGGTGGATGC
GGCCTCTTCGCGCGAGGCGCGGGCGAGGCGGTTGTCTTCGGCGATCAGCGCCTCCAGCGC
GGAGGCGGCCTTGCGGTGCTTGGTGCGGGTTTCGCCGACGAAGGTATCGATGGCGTCGTC
CGGGAGGTCCAGTTCCAGCATCTCGGTGACGCTGTCATAGGATGCCAGGGCGTCCTTCCA
TTCCTTGGCGAAGGCGTCGAACAGCTTCTTCTGCTGCGGGTTGTCGACCAGCTTCGGATA
CTCCTTGATCGACTTGTCCATGCTGGCGCGCAGGTCGACGCCCTGCTTGCGCGCATCGGA
CTTGACGTCATCGCTGGCGCGGATCAGCTGCTGGTAGGCGGCATTGCGGTACTCGCCCAG
CATGCCGCGCATCTCGCCGGCCATGCGGATGCTCTCCATGCGTGAACCGGCCAGCTCGGT
GGTCACGTTGTTCAGCGAATGCAGGCCGCGATAGGCGACGATGCCCTGCAGCAGCATCAC
CAGCAGGAGGACGCCGAAGGTCAGCAGCAGTTTCGGCATCAGTTTCAGGTTGTTGATCCA
CGGCATGGGCGTTGCGAGCTCCTAAGGCAGACGCGCCCGGGCATCGGGCCCGGTTGCAGC
AGAAACCACGCCAGGACCAGGCCCGGCGTGGTCCGACGAACGGCGGATTACTTGATGTTG
GCCAGCTTCAGCCCGGCCGGCGAGCTGACTTCGATTTCCGCACGCGAGGCGTCGCGCTGG
ATCTTGCCGATCACGCACACGGTCTTGCCTTCCAGGGTTTCCAGCGGGAAGGAGAACTTG
CCGCGGTTCTCGCCGGCGATACGCGCCGAGAAGGTGTGGCGCGGGAAGGCGCCGCCCATG
TACAGGAAGGTCGGCTGGCCTTCGGAGCCTTCTGCGTAACGGGCCTTTTCGACCTTGCCA
CAGACCATGCCGTCCTTGCCGACCGAACGCGGCGCCATTTCCGGCGGGATCATGTCGGCC
GACTGGGCGAAAGCGGAGGCGGCGGTGGTGGCCAGGACAGCGGCCGAGACGAACGCAAAC
AGGGACTTCATCGAGGGTATCTCCGGGGATGGTAACGATCGGGCCGGTCCTGCGCGCTCC
TGCGCGACCGGCTTCTGTCCCCCTATCGGCACCGCCGAAGGGAACTGAAGGGTTTTGTGA
CTGGAACGTGAAGCAGTTCCGTTTGCTCAGGCAGCGACGTCTTCGGCGAGGTTGGCCTGG
CCCATGTCGGCGCTGTCGAGCAGGGTCTCGATGTCCAGCAGGATCAGCATGCGATCGTCG
TGGGTACCGATGCCGGAGATGAAGCGGGTGTCGACGGCCGCGCCGAATTCCGGGGTCGGG
CGGATCTGCTCGGCCGACAGCGGGATCACGTCGGAGACGCTGTCGACGACGATGCCGACC
ACGCGGTCTTCCACGTTCAGCACGATCATCACGGTGAAGGCATCGTAGCGGGCGTTGTCC
AGGCGCAGCTTCAGGCGCAGGTCGATGACCGGGACGATGGTGCCGCGCAGGTTGATCACG
CCCTTGATGTAGTCCGGGGCGTCCGGCACGCGGGTGACGGCGTCGTAGCCGCGGATTTCC
TGCACCTTGAGGATGTCCACGCCGTAGTGCTCATCACCAAGGGTGAAGCTGAGAAATTCG
CCACCGGCGCTGGCGGCGGAGCTGGTCTTGTCGTTCATCGAGGGGTCCTGGTTCTGCCGG
AAGTCCCGGTGTCAGGCTCGATATCGGCCCCGCCGGGGGGGACTTTAGGTGCCGGGCAGT
GCCGTGGATGGGATCAGATCCCTTTTCAGGGAAAAGGGATCTGACCCCGGCACGCGTTCC
AGGGTTGCCGGCCGGCGGCCGGCACTACCGGTCGGACGGCCTCAGAGCTCGCCGTTGCGG
CGGGCCTTGCGCTGGCGGTCGATGCGGAAGATGTAGCGCTGGATGGCGCTGTCGGCGCCG
CGTGGCAGGCATTCAAAGCGCATTCCCACGCGCTTGACCTCGATGCCATTGGGCTGACGC
TGCGGCAGCAGGTTGCAGACCACCAGTTCGATATCCAGGTCGGGGCCGTCCGGCAGCGAC
AGCCGCGCCGGATAGCGCTTCTGCAGACCAAACACCGCGCAGTCATTGGGCACCACCACG
GCCAGGCCGCCACCGCTGATGTCCACTACGCGCATCGACAGGGCTTCGGCGCGCGCTTCG
CCAGGCGGCAGCAGCAGGTGGGGTGAGTCGGTGACCGGCGTCTCCAGCCGGTACAGCTCG
CGGCGCTGCAGGTGCACCAGTTCGTCAGGCAGGGGCGCACGGAAGGCCACATGGCCGTCG
TTGTCCACGCGCTGCAGTTCGTGCAGCCGGAACCGTACCAGCACGCGTTCGAGCTGGGCG
AAGCACAGCAGGTGATCGGCCTGCTCGGCGGCGCGGTTGGAGGCTTCCTGTGGGCTGCCA
TCGAGCAGCAGGAAGTCCTCGTCTTCGTCGAGGTCGAGCAGGGCGGTCGGGAAGGAACGG
TCGCGGCCGTCGATATGGGCGTTGATCAGCGATCGCTGGTCGATCAGCGAGCGCAGCAGC
TGGCGCAGCTGGCGCGGGTTGCGGACCAGGAATCGTTCGTCCGCGGCATCAGCCGCGTGG
ACATCATGCACTGCAGTGTCGTTGCCGTCGGACATGGAATCTACGGTCAGGGGCGGGCGC
CAGCACGCATTGGCGCGAGGCTCGATGGGGATATCGGCTCCTGCACCGGATTATGAAGTG
GGATTTGCATCACTTTCCACGTGTAAGGGGTCAGATCCCTTTCCCGCAGGAAAGGGATCT
GACCCCGTGCTTCTGTCAGAATTCCTGCCAGTCGCCGTCCGTGGCCAGCGCCGGCTGGGC
CGTTGCCGTGCGCAGCGCACGTGCCGGGGCCGGCTTTGCCGCAGGCGCGGCGGCTGCGAC
CTGTCGCGGTACCGGTGCGGCCAGCGGGCGTGCCGGGATGGCCATCGTGCCCTGCGATGC
CAGCCGGAAGCGGGCCACGGCTTCACCCAGCTGCACGGCCTGGTCTTCCATCGCGCGTGC
CGCAGCAGTGGCTTCTTCCACCAGCGCAGCATTCTGCTGGGTGGTTTCGTCCATCTGCAC
CACGGTCTGGTTGACCTGCTCGATGCCCGCCGACTGTTCCTGCGAGGCCGCGGAGATCTC
GGCCATGATGTCGGTCACGCGCTGCACCGAGGCGACGATCTCGCCCATGGTGCTGCCGGC
CTGGTGGACCAGGCTGGAGCCTTCGGCAACCTTGCCGACCGAGTCGTCGATCAGGCCCTT
GATCTCCTTGGCGGCGGCGGCCGAGCGCTGGGCAAGGGTGCGCACTTCGCTGGCGACCAC
GGCGAAGCCGCGGCCCTGTTCGCCGGCACGCGCGGCTTCCACTGCGGCATTCAGCGCCAG
GATGTTGGTCTGGAAGGCAATGCCGTCGATGACCGAGATGATCTCGGCGATCTTCTTCGA
CGAGGCTTCGATGGCCGACATGGTGGTGACCACCTGGCCGACCACGTCACCGCCCTGCGA
GGCGACACCGTGCGCGCCGATGGCGAGCTGGTTGGCCTGGCGTGCGTGCTCGGCGTTCTG
GCGCACGGTGGAGGTCAGTTCCTCCATCGAGGCGGCGGTTTCTTCCAGGTTGGCGGCCTG
CTGCTCGGTGCGGCGCGACAGGTCGCTGTTGCCGGAGGCGATCTCGCCGGCGGCCAGGGT
GATGCTGGAGGCGCTGGCCTGGATCTGGCCGACGATCTGGGTCAGCTGTGCAACGGTGGT
GTTGGCATCATCCCGCATGCGCGCGAACACGCCATTGAACTGGCCTTCCATGCGCGCGGT
CAGGTCGCCGGCGGCGATCGACTGCAGCAGCTGCGAGAGCTGGCCGAGGTTGCCGTCGGC
CACCTGCATCATGGTGTTGAGATGCTCGATCATCAGCTTGAAGTCATGCTGGAAACGCTG
TGCGTCGCCGCGCTGGCTGAAGTCACCGGCAGCGGCCGCCGCGGCCAGCTGCTGGATCTG
CGAATTGATCGCCAGCAGGCTGGCCTTGGCCGCGTCCATCGATTCGTGCAGGATCGCGCG
GCTGCCGGGCAGGCGGCGTGCATCCGGGGTGAGATTGCCGATGGCGTACTGGTTGAGCAC
GTCGATGGCATCGCGGATCGCATCCAGGTGCTCGAAGATCACCGTATTGATGCCGCCGGC
CAGCTGGCCATAGACACCCGGGAAATCTTCCGGAATGCGATGGCTGATGTCCGGTCCCGC
GTGCATCTGTGCCATCAGCTGGGTCTGCTCGCTGAAGCGGCGGAGCATTGCGGTCATCTC
GGTCGTGGCGGCCAGCATCCTGCCGGCTTCGTCCTTGCTGGTGGCCTGGGTGCTGACGCT
GAGGTCGCCGCGGGCAACCGCCTGGATGGCATGCACGGCCTTGCCCAGCGGGCCGGTCAC
TGCACGCGAGATGACGATGGCCAGCGCGGCGGCCACCAGCGACAGCAGCACGATGCAGCC
GATGATGGCGATCATGCTGGTGCGATGGGTGGCGTTGGCGTCGGCGATCTTGCCGTCCAT
CTGCCCGGCGATGTGGGTGCCCAGTGCCTTCATCGCAGCGAACAGGTCGCGGCGCGCCGG
GCGTGACTGCTCATCGGAGATCTGCTGGGCCTGCGCGCCATCACCGGCGGCCACGGCGTC
GCGCATCGCCTTGTTGGCGGCGAAGTAGCGATCCAGCTGGATGCTGGCGGCGCGATACAG
TTCGCGCTCCTTGTCCAGCGCCGGCAGCGCCGCGTACGCCGCCAGTTCGTCATGTACGGC
CTTGGCGGTGTCGTCCATGCGCTTGTTGTAGTCGGCGACCTTCTCCGGCTGGTCGAGCAT
GCTCAGCTGGGCCAGTTCGTAGGTGCGGAACTCACCGAGCTGCGAGCGCGCCTCGCCCAG
GTGCTGGACCGAGGGGATATCGTTGCCGGCCATCTCGCGCAGCTGCGCGTTGGCTTCGCT
CAGTCGCAGCAGGGCGAACGCGCCGAGGACCAGGGTCATCAGGGTGGTAAGGGTGAACCC
CACGGCCAGCTTGCGGGCGATGGGCAGATCTTGGAACCACTTCATGCAGGGTGCTCCAGG
TGGGCAGAGTGCCGGCGTCTGTGCGCCGGTTTGGGGGTGGTTGCAGAGCGAACGGTGGTG
CCCGGTGGGGTTCGGTGACGGCCGTCAAAGCGAAATAGCGGCGCAGTCCGGATGGACTTT
ATGGACGCATGTCACATTCGGTGGCGTAGGGATGACGGCGCGGAAGTGCTGCAACGGCGG
GGCGTTCGCTTGCATGGCGTAGTTGCATGCGAAAGCACGGCGCCGACGGAGTTCACGGAA
GAGGTGGGGTCAGATCCCATTCCGCAGGAAAGGGATCTGACCCCACCGCCGGGGAGCGCG
CAAACAAAAACCGCCGCCCCGAGGGGCGGCGGTTCAGTGCACGCTTGCTGTGTAGATCAG
GCGGCCTGCGGTACCCGCAGCGAGCGCACCAACCCGCCGATGTCGACGATCAATGCGACG
CGGCCGTCGCCGAGAATGGTCGCACCGGACACCCCGCCGATGCGGCGGTAGTTGTTCTCG
ATGTTCTTCACCACCACCTGCTGCTGGCCGACCAGTTCGTCCACTTCCAGGGCGATCTTC
TGGCCATCGCCTTCGACCACCACCACCAGCGATTCGCTGCCGGGTGCACGGTTGCCGTAG
CCGTAGTACTCGCTCAGCGACAGGATCGGCAGGTATTCACCGCGCACGCGCAGCACGCGG
CCTTCGCCGGCCATGCTGCGGATGTCCTCGGCTTGCGGCTGCAACGCCTCAAGCACATAG
GCCAACGGCAGGATCAGGGTCTCACCGGCTACCGCCACGGTCATGCCATCGAGGATGGCC
AGGGTGAGCGGCAGGCGGATCAGCGTGCGGGTGCCAGCGCCGAGGCTGCTTTCAATCTGC
ACCTCGCCCCCCAACGCCTGGATGTTGCGGCGGACCACGTCCATGCCGACGCCACGACCG
GACAGGTCAGTGACTGCATCGGCCGTGGAGAAGCCGGGCTGGAAGATCAGGTCCCAGACC
TGCGAATCGGTCGGGTTGTCCGGCACCGCCAGGCCGCGCTCGGTGGCCTTGGCCAGGATC
TTGGCGCGGTCCAGGCCGCGACCGTCGTCGCTGACTTCGATGACAATGTGGCCGCCCTGG
TGCGAGGCCGCCAGGGTGATCGTGCCGGTTTCGTCCTTGCCTGCACCGCGGCGCACGTCG
GGCATTTCCAGGCCGTGGTCGATCGAGTTGCGCACCAGGTGCACCAGCGGATCGGCGATC
TTCTCGATCAAGCCCTTGTCCAGCTCGGTACCTTCGCCGACGGTGCGCAGCCGCACCTGC
TTGCCGAGGCGGCTGGACAGGTCGCGGACCAGGCGCGGGAAGCGACGGAACACCGCATCG
ACCGGCAGCATGCGCACGCCGATCACCGCTTCCTGCAGGTCGCGGGTGTTGCGTTCAAGC
TGGTCCAGGCCAGCGAACAGGCTCTCGGCGTGAACCGGGTCCAGCGCATGCGAGACCTGC
TTGAGCATGGCCTGGGTGATGACCAGTTCGCCGACCAGGTTGATCAGCGCGTCGACCTTG
TCGACGCTGACGCGGATGGAGGTTTCCGCTTCCTGGCTGGCGCCACCGCTGGCGGCAGGC
GCGGCGGGTGCCGACGGCGACGCTGCCGCCGGAGCGGGAGCAGCCGCGGCCGGCGCCTGA
GTGGCCAGGCTCGGCGGTGCGGCCGGACGGATGTCCAGCTCGCAGTCGTCCAGTACCCAC
GCGAAGGTGTCTTCGATCTTGCTGCGCGGCACCTTGCCGACCAGACCCAAGTCCCACGCC
AAGTGGGCTTCGAGCGGATCGAGCTGCGCGAAGCCCGGCAGGCGGTCCATGCGCGCGGCG
ACCTGCAGCGAACCGAGGTGTTCCAGTTCGCGGATGATGCGCAGCGGGTCGTTGCCGCTC
ATGAACAGCGACGGCGCCGGGGTGAAGCCGATCTGCCAGGCTTCCGGCGTATCGTCCACC
TTGGCTGCGGCGGCCGCCGGGGCGCTCGCTGCGGCCTGGCCGGACAGAACCGCTTCCAGG
CGTGCCTTCACCGCAGCGACGGCAGCCGGATCGGCAGCCTGGCCATGTTCGGCTTCGCGC
AGCAGGGCGCGCAGCACGTCCACCGAAGACAGCATGGCGTCGACGGCGTGGCCTTCCAGT
GCCCGTTTGCCGGCGCGCAGCTCATCGAGCAGCGTTTCCAGCACGTGGGTCAGGCCGGCG
ATCGCGTCGAAGCCGAAGGTGCCGGCGCCGCCCTTGATCGAATGGGCAGCGCGGAACACC
GAATTGATGATCTCCGCGTCCTGCTGCCCCGATTCCAGGGCCAGCAGGCCAGCCTCCATC
GCGTCGAGGCCTTCGCGGCTCTCCTCGAAGAAGGTGGCGTGGAAGCGTTGCAGGTCCATG
CTCATGGCAGTGGTGGTCCGGAAGCGAAGAGGGGGAGCGGTGCCGGGCGATCAGCCCAGC
ACTTTCTGCACGGTGGCGACCAGCTGTTCGGGATTGAACGGCTTGACCAGCCAACCCGTG
GCGCCAGCGGCCTTGCCTTCGGACTTCTTGTCGGCGGCAGATTCGGTGGTCAGCATCAGC
AGCGGGGTGAACTTGTAGTCCGGCAGCTGGCGCAGTTCGCGGATCAGCGCGATGCCATCC
ATGTTCGGCATGTTGACGTCGGTAACCACCGCATTGAAGCGCTGGCCCTTGGCGCGACCG
AGCGCGACCGCGCCGTCTTCAGCTTCTTCGACGGCAAAACCGGCCGAGGTGAGGGCGAAG
GACACCATCTGGCGCATCGACGCCGAATCGTCCACCACCAAGATACGTGCGCTCATGCAG
CGTTCTCCACAGATTTCAGGTTGTCATGGGTTACGTCCAGGCCGAGGGCCTGGGTGACGC
CCAGCAGGCGCGCGGCGTCACGGAAGGTTGCAGTGCAACCGTGGAAGCCGGTGCCCAGGC
CTGCCTCGCGGCGGGCCTGCACGAACGCACACAGCACCTGCACGGCGGCCGTGTGGATGC
GGGCGACCTGGCTGGCATCCAGGGTCAGCTCGCCTGCCTGCTCCACCAGGGGGGCAAGGC
GGTTCTTGAGCTCGGTAGTGCTCTCGATGCCGAGATCCCCACCCAGTTCGACAGTGCTCA
TCGTTGCTCCGGACAAACGGTTCCGTGATCCATAACGGCACCCCGGTGGGGTTCTTTAGA
AGAATCGACGCGGTGCGTCGATGCGGTCGCTGTTGAAAAGGGGACGGAGGGGATTAAGTC
GCAAGCGACCTGGCTCTGCCGCAGCCCCTCGGCAACGTCGACCGCGCAGTGGGGATGTAA
GGTGTTGATCCAACGGATCGACTCCTTGCGTCCCCGACAGGCACCGCTTCGGCGCCAAGC
GCTGAGCCACTTGCGACTTAATCCCCTCCGTCCCCTTTTTGGGGTTCAGCTCAACAGCCG
TGTGGCGTCGAGCAGGATCATCGGGCGCTGGCTGACCCGGGCCACGCCGCGGAACAGGTC
GTTGGAAATCTGGCAGATGCGTGCGGTATCGGGAGGTTCGATCTGCGAATCGGTGAGGTT
GGCGACATCTTCCACTGCCGACACGCGCAGGCCGATGGTCTCGCCGTCTTCTTCCAGCAC
CACGATGCGGGTCTGGGCGTCGTCCTCGGCGGCAGCCGCGCCCAGGTGCAGGCCCAGGTC
CATCACCGGGACCACCTGGCCGCGCAGGTTCATGATGCCCAGCATGGCGGCAGCGGTGCC
GCGCAACGGCAGCAGCGGCACCGGCAGCACGACCTCCTGGACCTTCAGCAGTTCCAGCGC
ATAGGCCTGGGTGCCGCAGCGCAGGCGCAGCCAGCGCGAGGTGCGTTCACCGGCGCGACG
GTTCTGCGGATGCGGGCTGCGGGCCGGTTGGTGGGCCTGCGCCTGCAGCTCCTGCCAGGT
GCCGGGGCGGTTGCCTGCGGGTGCATCGACGGCGACGCGCGGCGGCGGCGTGGCGGCGCG
TGCGGCCGGGGCCGGTGCAGGGCGTGCCGCCGGGGGTGCCACCGGCGCTGCGACCACGGC
GGGCGCCGGCGCAGGCACGTCTTCGCCACCAGCGGCTGCCTCGAAGGCGGCCTGCAGGCC
GGGGCTGTCGGTGTGGGCGAGACGATGGCTGTCCGCCGGGTCGGTCTCGTAGATCACTTC
GTCCGGCAGATCGTCCCAGGTGGGTTCCGGGCCGGTGTTCGCAGCGGCCGCAGCGGGTGC
CGGCGCGGTTTCGTGGATGACCTCGTCGGGCAGGTCATCCCAGGTCGGCTCGCGTTCGGT
GGACCCGGCGCTGGCCGGCGCGGCGGCGGCCTCGAAGGCGGCCTCCAGTGCAGCCTCATC
CTCGGCCGGGGCCGCGACGACGGCATCCGTTTCGTTGACCACTTCAGCGGGCAGGTCGTC
CCACGTGGGTTCGCGTTCGGCATCGATCACGCTGACGGGCGCGGACGCGGCATCGAAAGC
GGCTTCCAGTGCGGCATTGTCCACGGCAGGGGCAGCGGCAACGCTCTCGGTTTCGGTTTC
GTAGATCACCTCGGCCGGCAGGTCATCCCAGGTGGGTTCGCGTTCGGCGGCGGCTTCGGT
GGCCGTGGCCGGGGCGGTGCTGATCGGCGCGGGGAGGGGAGCGGCGGCCGGGGCGATCGC
CTCGCCCAGCAGTTCGTCCAGGTAGTCGTCGAGGATGCCGGTGCTGTTCATGCGGCCTGC
TCCAGGGCGCGGGCATCCTCGCCGAGGATCCAGTTCAAGGCGCGCCGGTAGGCAGCCAGG
CCACGCCCCGGGTAATCTTCGCCGACGCTCGGCAGGGTCAGCCCGGCGGCGTTGCTGATG
CGGGTGTCGATCGGAATCGCGTCTTCCCAGACGCGGCTGCCATGGCGGTCCTGCATGGTG
CGCAGCGATTCGTTGCCGGCGCGGGTGCGGCGGTCGAACAGGGTTGGCAGGATCGAGATC
GGCAGCGGCCGGCGGCGCGAACGCTCGACCATCTCGCCGGTGCGGACCATGCCATCCAGG
CCGTGCAGCGCCAGCGGCTCGGCCTGGGTCGGAATGATCAGGCGATCGGCGGCAGCCAGT
GCGTTGATCATCAGCAGGCCGAGCGTCGGTGCGCAGTCCAGCAGGATGTAATCGTGCTGG
CCCTGGTGGCGCGCCAGCGCGTTCTGCAGGGCCAGGCCGAGGCCGGGTTGGTTGGCGCTA
CGGCGTTCAAGCGTGGCCAGCGCGGACTGCGCGCAGACGTAGTCCAGGCCCTGGATGTTG
CTGGCATGGCACAGGCCGGACAGGTCCGCCGGCGGTGCGCCGAACAGCTCCAGCACGCCG
GCCGGCGGCGGGTCCACCGGCACGCCGAAGGCGCGGCTGAGCGAAGCATGCGGATCGAGG
TCGATCAGCAGCACGCGATGGCCGAGCGCGGCCAGGCCGCGGCCGAGGGCGAGGGTGGTG
GTGGTCTTGCCGACTCCGCCCTTCTGGTTGGCGACTGCCCAGATGCGCATCGGATTACTC
CTTCATTGCCGGGGGAACGGCGGCGCCGACGCGGCTGCCAGCCGGCACCGGTGGCAACGT
CACCGGTGCGATGGGGGAGGTGGGGGCGCTGGCCGGCGTTGCGGCGGCCTGTTCGGTGAC
GGTGCTGCCGGTGGCGCCGGTGGCTGCGTTCAGGCGCTGGCCGAGCGGGTCCACCGAATG
CGAGGTGTCGGCCAGGATGATGACCATCACCCGGCGGTTGCGGTTGCGGCCCTGTGCGCT
GTCGTTCTCTTCGCGCGGGCGGAACTGGCCATAGCCGACCATCGCCAGCCGCGACGGCTG
CACGCCCTGGTCGGCGAACAGATGCACCACGCTGGCGGCGCGTCCGGCCGACAGCTCCCA
GTTCGACGGGAAGGTGGCGGTAGCGATCGGCACGTTGTCGGTGTGGCCTTCCACGCGCAC
GCTGTTGGGCACGTCGCGCAGCACCTCGGCCAGGCTGGCCAGGGTCTGCCGTGCATGTAC
GTCCAGTGCGGCCGAGCCGGTGGGGAACAGGATGTCGCTGTTGATCTCGACCTCGATCCA
CAGTTCCGTGCGGCGCACGCTGATCATGCCGCGGTCGATCAGCGGCGCCAGGGCGGCGGT
GAGGCGGTCGGCAATCGTGTTGAGCTGGCGCTCGGCACGGGCGATCTGCTCCTGGTTGTG
CACCGACACCGGCATGCGCATCTGCGAGGCCATCGACGGCAGCAGCGTCGGGTCGTGCGA
GGGCGCCGGCGCGGATGGTCCGATCTTGGTGCCGGACTTGATCACCGACGGGCTGTCCCA
GCCGCCACCCTGCACCTGCTTGTTGCCCACCTGCACCGGATTGATCGTGCGCGGCGCGCC
ACCGAAGGCATCGGTGAGCGCGTCGGCCATGATCCGGTACTTGCCCTCGTTCACCGACGA
GATCGCGTACATGACCACGAAGAAGGCGAGCAGCAGCGTCATCAGGTCGGCATAGGGGAT
CGCCCATGCCTCGTGGTTGGCGTGCTCTTCGTGGTGCTTGCGGCGGGCCATGTCAGTGCA
GGAAGCCGGAGAGGTTGGTTTCGATGTTGCGCGGGTTCTCGCCCTGGGCGATCGAGATCA
GGCCTTCGATGACCATTTCGCGGTCGCGCGTGTTGTGCGAGATCACGCTCTTGAGCTTGG
CGGCGATCGGCAGGAACAGCAGGTTGGCCGAGGCGATGCCGTAGATCGTGGCGGTGAACG
CCGCAGCGATGCCGTGGCCGAGCTTGCTCGGGTCGGCCAGGTTCTTCATCACCGCGATCA
GGCCCAGCACGGCGCCGATGATGCCGAGCGTCGGTGCGTAGATGCCCATCGCTTCGAACA
CCTTGGCGCCGGCCTGGTCCTGGTGTTCCTGGCTGCCCAGTTCGATTTCCAGCATGTGCC
GCATCGATTCGGGCTCGACACCGTCCACCAGCAACTGCAGGCCCTTGCGCAGGAACGGGT
CCTGCTGCGCCTCCACCTGCGATTCCAGGCCGAGCAGGCCCTGGCGGCGGGCGATGTTGC
TCCACTCGACGATCTGCTGGATCAGTTCGCGGCGATCGCTGTGCGGCGGGCGCACGACCC
AGCGCACGATCTTGAACGCATGCTTGAACACCGCCGGCGAGGTGTGCAGCAGGATCGCGG
CAACGGTGCCGACGATGACGATCACGAACGCCGCAGGCGACCACAACGACGCCAGGCCGG
CGCCCTTGAGGATGCTGCCACCGACCAGCGAGGCCAGGGCGAGAAAGAGTCCAATGAGGC
TGAGTCTATCCATGGATCCGGTATCGGCTTGTATGAATGGGACTTGAGACACCGGTACGG
GCTACTGGTGCGACTTCACGGTTTTACGGGTTCAGCAAGCGGGTCAGTCGTGCGGGCTGC
GCAGGCCATCCACATCCAGGATCAGCGCCATGCGACCATCGCCGATCAAGGTTGCACCGG
CGTAACCGCGCAGGCCGCGCAGGGCCTTCGGCAGTGGCTTGATGACCACTTCCTCGCGCC
CACGGACCTGGTCCACGACCAGGCCGAAGCGCGCTTCGCCGGCCTGCAGCACCACGATGG
TCAGCAGGGTCGATGCGGCCGGGGTCACATCCAGCCACTGCCGCAGATCGACCAGCGGCA
GCGTGTGCGAACGGCGGTCGAGCACGGCACGGCCATCGAACCAGCCCAGCGAGGTGCGCG
GCGCGTGCAGTACCTCCATCACGCGCGCCAGCGGCAGCGCATAGACGTCCTCGCCGGCCT
GCACCAGCAGGGTCGGCAGGATCGCCAGGGTCAGCGGCACGCGGATCAGGAAGCGGCTGC
CGCGGCCCAGCTCCGACTGGATCTGGATCTGCCCGCTGAGTTCGCGGATGCGCGACTGCA
CCACGTCCATGCCGACGCCGCGTCCGGAAATATCCGTGACCTGCTGCTTGGTCGAGAAGC
CGGGCAGGAACACCAGGTGCAGGCACTCCTCGCTGCTCAGGCGGGCGGCGGCTTCCGGAT
CGATCAGGCCCTTCTCGCGTGCCTTCGCGCGCAGCTTTTCCGGATCGATGCCGGCGCCAT
CGTCCTGCACCTCGATGCTGACGTAGTCACCTTCCTGCTGCGCCGACAGCCGCACATGGC
CCATCCGCGGCTTGCCCTGCGCTTCGCGCAGGTCGGGCATTTCCACGCCATGGTCGATGG
CGTTGCGGACCAGATGCACCAGCGGGTCGGCCAGCGCTTCGACCAGGTTGCGGTCGAGCT
CGGTCTCGGCGCCGATCAGCTCCAGGTCCACTTCCTTCTTCAGCGAGCGGGCGACGTCGC
GGGCGACCTTGGGGAAGCGCGAGAATACCTTGCCCACCGGCTGCATGCGGGTGCGCATCA
CCGCCGACTGCAGGCGCGCGGTGGCGATGTCCAGGGTGGACACGGCGCGGTCCAGCTCCT
CGTCGCGCAGGCGCGCACGCAGGGTCTTGAGCCGGTTGCGCGACAGCACCAGTTCGCCGA
TCAGGTTGACGATCGCATCCAGGCGCTTGGTGTCCACGCGCACGGTGTGTTCGGCTTCGG
CCAGCGGCTTGGCGGCCGGCTTGGCCACCGGTGCCGGTGCGGTGGCCGGGCGCGGGGCGG
CGATCGGTGCCGGCGCCACCGCAGCCGCGGGCCTGGCGCCGGGTGCGGCGCCACCGTGCA
GCTGGTCGAGCAGGGCTTCGAACTCATCTTCGCTGATCTGGCCGTCGTCGGCCTTCTTTG
CCGGCGCCACCGCAGTCGGTGCGTTGCCACCGTGCAGCTGGTCGAGCAGCGCCTCGAACT
CGTCGTCGGTGATCAGGTCGCCGGCACCGGCCGCCGGTGCGGCGGCAGCGGCGGCAGGCG
CTGCTGCACCGCCATGCACGTCGAACTGGGCGATCAGGTCCGGCGGTGCATAGCCCGGCT
CGGTGCCGGAAGACACGGCATCGAGCATCGACTGCAGGTAGTCCAGCGATTGCTGGGCGG
CGTCGAAGTGATGGGCCTGCAGCACGGCCTGGCCGGCACGTGCAGCGCCCAGCGCCTCTT
CAGCGGCGTGGCACAGCTCGACCATGGCGGTGACACCGAGGAAACCCGCGCCGCCCTTGA
GCGTGTGGTAGCCCCGGAACACCGCGTTGAGCTGTTCGGTGTCCTGCGGTGCCTGCTCCA
GCGACACCAGCTGTTCGCCGAGGCGATCCAGGATTTCCTGTGCCTCGATGATGAAATCGG
CAGTGATGTCGTCGGATACCGCGCTCATGCTTACAGCCCCAGATCCGACAACAGGTCGTC
GGCGTCGTTCTGCGAGACCGCGTGGCGGTCCAGTCCCTTCAGTGCCGGCCCGGCCAGTTC
CGGGTCGGTGCGATGCTGTTCCGGCGGCAGGCCGAGCGCGCCGAAGCCTTCATGCACGCG
GCGGACGATGCCGACCACGCGACGGATGATCTGCCCGGTCAGGTCCTGGTAGCTCTGGGT
CAGGGCGATCTCGGTCAGGTTGTGGCGGATGCGCTCGAGCTGCACGTCCTGGCCTGGCTG
CAGGCCTTCGGCGCGCAGCTGCTCGGTCAGGCTGCGGCATTCCTCGGCCAGGTCCAGGGT
GCGGTGGGTAGCCTGTTCGGTCATCGCCACCACGTGGTCCAGACGTGCGCACGCATCGTC
CAGTTCGCCGGCCTCGCTGGGCACGGTCGGCAGTTCGCCCAGGGCCTGCCCCAGCTCGCG
GGCCAGCCGCGAGAGGCCACTCATCATCGGCTGCGTGCGCAGCGCGACCAGTCCGTCGAT
GCGTTGCCGCCAGGCGGCTTCGTCACCGGACTCCAGGGCATCCAGGGCTTCCTGCAGGCG
CAGGGCGAGGGCGTTCTTGTCGACCGTGGTATCCATCAGGCGCTGGCCGCCAGGCGTTCG
AAGATCTTGCCCAGCTTCTCTTCCAGCGTCTGCGCGGTGAACGGCTTGATGATGTAGCCG
TTCACGCCGTTCTGGGCCGCTTCGATGATCTGCTCGCGCTTGGCTTCGGCGGTGACCATC
AGCACCGGCAGGGTCTTCAGCTTGGCGTCGGCACGGATCGCCTTGAGCAGTTCGATGCCG
GTCATCACCGGCATGTTCCAGTCGGTGACGACGAAATCGAAGGGCTGGCTCTGCAGCAGC
GACAGCGCGGCATGCCCGTCCTCGGCTTCGGCGGTGTTGGTGAAGCCCAGATCGCCCAGC
AGGTTCTTGACGATTCGACGCATGGTCGAGAAGTCGTCGACGATGAGGATGCGCATGTTC
TTGTTCAAAGCAGAGTTCCTTTGTTGTTCATTCCGGGCGGCCGGGGGCAGTCGCCTCGGG
GATGTTCATTCTTCCAGGCCGGCGTCGACGGCCTCGAAAATCTTCAGGCGGCCGCGCAGG
CGCAGCACGGCCTGGCCATGGATCTGGCAGACCCGCGACTCGCTCACGCCGAGCACCGCG
CCGATCTCCTTCAGGTTCAGCTCCTGCTCGTAGTACAGCGAGAGCACCAGCTGTTCGCGC
TCGGGCAGGTGGCCGATGGCCTTGCCCAGCTCACGGCCGAACTCGCCGCGCTCCAGCACC
TGTTGTGGAGTCGGGCCGCCCTGGGCGACAGTATCCAGTTCGCCCTGGTCTTCGATGCGC
GACTCCAGGCTCAGCACCTGGCCACGTGCGGCGTCTTCCATCAGGCGCAGGTATTCGGGC
AGCGGCATCTCCATCGCGGCGGCCACTTCGGTGGCGCTGGCGGCACGGCCCGTGCTCTGT
TCCAGGCGGCGGATGGTGGCGGCGGCATCACGGGCACGGCGGTGCACCGAGCGCGGCACC
CAGTCGCCACGGCGGATCTCGTCGATCATCGAGCCGCGGATGCGGATCGAGGCATAGGTC
TCGAACGAGGCGCCCTGGTCGGCGTCGTAGCTGCGCGAGGCTTCGATCAGGCCCATCATG
CCGGCCTGGATCAGATCATCGACTTCGACGCTGGCCGGCAGGCGCGCGGCCAGGTGGTGG
GCGATGCGTCGCACCAGGTCCGAATGCTGGGCGATGACCTCGTTGGCCGCCGAGCGCTGG
ACTTCCCTGTACTGGTGGGCGGCGCCTTTCATGCGGCCACCCCACGCTGCTTGAGGATGC
GTTCGAGGAAGAACTCGACGCCACCGCGCGGTTCGGTCGGTGCCTGCCAGCGCGCGGTGC
GGCGTGCGATCTCGGTGATCGCCAGCGCCGACGGGCTGGATGGATAGGCCTTCACCACCG
GCTGCTGGCGCTGCACCGACAGGCGCAGCCAGTCATCCTGCGGCACGCAGCCCAGGTAGT
TCAGCGAGACATCGGCGAGGAACTTCTCGCAGACGCGGGTCAGCTTCTCGTACAGCACAC
GGCCCTCGTTCGGGTCGCGCACCATGTTGGCCACCACCTGGATGCGGTCCACGCCGCGCT
CGCGCGACAGCACCTTGATCAGTGCGTAGGCGTCGGTGATCGAGGCTGGTTCGTCACAGA
CCACCACCACGGTGTCCTGCGCGGCCTGGCAGAAGGTCAGCACGCCGTCGGTGATGCCGG
CGGCGGTATCGACCACCATGATGTCCAGCTCGCGTTCCAGTTCGGAGAACACGTTGACCA
GGCCGACATGCTCGGCCGGGGCCAGCTCGGCCATGTGCCGGCGGCCGGAAGCGGCCGGGA
CCACCAGCACGCCGTTCGGGCCTTCGACGATGACGTCGTCCAGCGAGCAGCGGCCGGCCA
CCAGGTCGGCCAGCGTAAAGGTGGGGTTCAAGCCCAGGATCACGTCGATGTTGGCCAGGC
CGAGGTCGGCGTCCAGCAGCAGCGTGCGCTTGCCCATGCCGGCCAGCGCCACCGCCAGGT
TGGCGGACACATTCGTCTTGCCCACGCCGCCCTTGCCGCCGGTCACCGCGATGGTGCGCA
CAGGGCCGAGCGGCTCGCTGCGGGTGGCCGACAGCGGGAAGGTCTTGGTCAGCTTGGCGT
ACTCACGCGACGGCATGGTTCAACTCCGGGTTGCAGGGCATATCGGCCGCTCGGCGCAAA
TCTTCAAGGCGAAGTACAAGATTGGCTGCACTGGCCCGGTGCAGGTCCTCCGGGACGTCC
TGGCCATCGGTCACCCAGGTGATCGGCAGGACGTGGTCCACGGCCACCGACAGGGCGTTG
CCGAAGCGGCCGGTCTCGTCCAGCTTGCTCAGCACCAGGCCCTGCAGGTTGGCCGCACCG
AAGCGGCGCACCACCTCGTCCATGTCGCCGAAGCTGGTGTTGGCCGGCAGCACCAGCAGG
GTGCGCACCTGGCGCGCGGCGCGCAGCCACTGCAGCTGGGCGGCCAGGGCACGGTCGCGC
GGGCCCAGGCCGGCGGTATCGATCAGCACCAGCTTGTAGTCCTTCAAGCGTTCCAGCAGC
TGGTCCAGGTCGGTGCCGCTGTTGGCCTCGTGCACGGCGATGCCGAGCTGGCGGCCGTAG
CCATACAGCTGTTCACGGGCGCCGATGCGGGTGGTGTCGGTGGTGACCAGGGCGACGTCA
CGCGGGGCGTGCTTCTCGGCGAAGCGCGAGGCCAGCTTGGCGATGGTGGTGGTCTTGCCG
GCGCCGGTCGGGCCGACCAGCGCGATCACGCCGCCTTCTTCCAGCGGGTCGACCGGGGCG
ATCGGCAGCTTGCGCGAGATCAGCCCCAGCATCAGGCCGCGGCCACGATGGGCTTCGGTT
TCCAGCGGGATCTGCATGGCCACGTCGCGGGCCAGCCCGGCGTCGAAACCGTACTCGTCC
ATCAGGTCCAGCGCGGTGGCGCGCACCGGGCTGCCACGCAGGCGCTCATCGGTGAAGCGG
TTCATCTCGCGCTCGATCACCTGGCGCATGCCGGCCACTTCCTGGCGCAGCTGGCGGATC
TCGGCGTCGTCCTGGGCAACCACGGTCAGCGTCGGTGCCGGGGCCAGCATGGGGGCCGGG
CTGGCCTCGATAGCGGCTTCGACCGCTGCCGGTTCGCTGGCGGCGATCCCGGGCTGCGCG
TCGATCACGGCAGCGGTCGGCAGCGGCGGCGGCAGCACGGCCGGGGCCACGCTTTCGTGA
TGCGCCTCGTGCGGCGGGTCGATCTGGAAGCGCGCGCGGTTGGCCGGCACGGTGGCGGCC
GGTGCAACGATGGCCTCGGCGAACGGGGCGAAGATCTGGTCCGGCGGTGCCGGTTCGTTG
ACGGCGGCGCGGGCCAGGGTGGCGGCGAAGCCGGTGCTGCCCCGGGTCGGCACGATCTCG
TCGGCGCTGTCCAGGGTGCGGCCGGTGGCACCGACGGCGGCGCGGGCGAGGGCGGCCACT
GCCGAGGTGGTGGCCGCGACCGGTTCCGGCGCCGGGGTGCTGCTGCGGCGGCGGGTGACG
GCGGCGATCACCGCGTCGGCGGCGGTGCGCGGCTTGGGTGCCGGCGGCGGTGCGACGTCA
CGGCGCGAGGCTTCCAGTGCACGCTGCACGGCGCTCTCGTCGTAGTTGGCGGCGGCGACG
ATCTCGATGCCTTCCTCGATCCGGCGGTTGGACAGGATCACGGCGTCAGGACCATGTTCC
TTGCGCACCAGGTTCATGGCCGAGCGCATGTCGGCGGCGACGAATCGTTTGATTTTCATG
CTGTGGTCACGGGGCGAAGACGGCGGGGTGGCGGTCGGAGAACTCGGGTGGTCGGTGGTC
TGCACGGTGCGGGTTCCCCTTGGTATCTGTCTGTTGCGTTGGTTCGAAAGTGGTGTCTGT
TTTCTGGCGCATCGCAGGGCGGCGTCAGCTGATCGTTCCGACCAGCTTCAGGCGCTTGTC
CTCCGGCACCTCGCTGTAGGCCAGGACCGACAGCGACGGAACGCTGTGGCGGACCAGGCG
GGCCAGCGCGGCGCGCACCGGGCCAGGTACCAGCACGACCGCGGGCTCGTTGCGGGCTTC
CTGCTTGCTGACACATTCGGCCAGGCTCTGGTGCAGTCGCTCAGCGAGTCCGGGTTCCAG
CGCGGCGCCGTTGCCCTGCGTGGACTCCTGCAAGACACGTTCCAATTGCGGGTTGAGGGT
GAATACCGGCAGCTCCGCCGACATTCCGGCGATCTCCTGCACGATGAAGCGGCCCAGTGC
GGTGCGAACAGCGGCGGTCAGCACGGCCGGGTCCTGGCTGCTGGGCGCATGTTCGACCAG
TGCCTCGGCGATCTTGCGCAGCTGGCGGATCGGAATGCGCTCGACCAGCAGGTTCTGCAG
CACGCGCACCACCGCCGACAGCGGCAACGCCTTCGGCGTCAGATCTTCGACGAGCTTGGG
CGCGCTCTTGGCCAGGTTGGCCAGCAGGTGCTGCACTTCTTCGTGGCCGAGCAGTTCCGG
CGCGTGCTCACGGATCAGGTGCGACAGATGGGTGGCGACCACGGTGGCCGGATCGACCAC
GGTGTAGCCCAGCGTTTCGGCCTGGGCGCGCTGGTGCGGCTGGATCCAGGTGGCGTCCAG
GCCGAACGCGGGGTCCTTGCCGGCGATGCCTTCCAGCGCGCCGAGCGCGCTGCCCGGGTC
CAGCGCCAGCTCGCGGTCGGGGTGGATCTCGGCGGTGGCCACCGGCACGCCGTGCACCAG
CACGCGGTAGCCGTTGGCCGGCAGTTCCAGGTTGTCGCGGATGTGCACCGACGGGATCAG
GAAGCCGACATCCTGGGTGAGCTTGCGGCGCACGCCCTTGATGCGCGCCATCAGTTCGCC
GCCCTGGTTGCTGTCCACCAGCGGGATCAGCCGGTAGCCGACCTCCAGGCCCAGCGGATC
GACCGGGCGCAGTTCGTCCCAGCTCAGTTCGGCAGTCGGTGCCGGTGCGGCCGGGCGGCC
GAGTGCGTTGAGTGCGGCGGCATCGGTGCCACCGCCTGCCGCATCGGCAGCCGGCGCCTT
GCCCTTGCGGTACAGCTTCCAGGCGATGAAGCCGAGGATCGCGGCCAGCGTCAGGAAAGC
GACGTTGGGCATGCCCGGCACCAGGCCGACCACGCCGATGATGCCGGCGGTGATCGCCAG
CGCACGGTACTGGCCGAACACCTGGCCGGTCATGGCCTGGGCCATGTCCTGCGAGCGCGA
GGCGCGGGTAACCAGCATGGCCACGGCGCTGGAGACCAGCAGGGCCGGCAGCTGCGCTAC
CAGGCCGTCACCGATCGACAGCAGGGTGTAGGTGGCGGCGGCTTCGCCGAACGGCATGCC
ATGCTGCAGCACGCCCACGGCCAGGCCGCCGAGCATGTTGATGAACAGGATCAGGATGCC
GGCAATGGCATCGCCGCGGATGAACTTGCTGGCGCCGTCCATCGCACCGTAGAAGTCGGC
TTCCTCACGCACTTCCTCGCGGCGCAGCTTGGCTTCTTCACGCGTCAGCAAACCGGCGTT
GAGGTCGGCGTCGATCGCCATCTGCTTGCCGGGCATCGCGTCCAGGATGAAGCGCGCGGT
CACTTCCGAAACGCGGCCGGCACCCTTGGTAATGACCACGAAATTGATGATGGTCAGGAT
CGCGAACACCACGATGCCGACCGCATAGTTGCCGCCGATCACGAATTCACCGAAGGCGGC
GATGACCTTGCCCGCGGCATCATGGCCGTTCTGGCCGTTCAGCAGGATCACGCGGGTGGA
GGCCACGTTCAGCGCCAGCCGCAGCATGGTGGTGATCAGCAGCACGATCGGGAAGATGGT
GAAGTCCAGCGGGCGCTTCACGTAGACCACCGCCAGCAGCACCATCAGCGAGATGGCGAT
GTTGAAGGTGAACAGCGCATCGAGCACCGGCGCGGCCAGCGGCACCACGACCATGGCCAG
CAGGGCCAGCACGATCAGCGGCGCGCCAAGGCCCTGGCGGATCATTTCCAGGGCGCGGCG
GGTGTTGAAACCGGCGGAGGGCTGGGCGCTCACGGGCGGCCTCCCTTGCCGAATTCATCC
ACCTGGATGTGCGGGGCGTCCGGCATCGGGCCAGTGCGCCAGGCGCGCAGCTGGTAGACG
TAGGACAGGACCTGGGCGACGGCCGAATACAGTCTCACGGGGATTTCCTTTCCGAGTTGG
CCTTCCCGATACAAGGCGCGTGCCAAAGGCGGGGCGGAGACGATCGCCACCTTGTTGCCG
TCGGCCACTTCACGGATGCGCAGGGCGGTTTCGTCCACGCCCAGCGCGACCACGGTGGGG
GCGTTCATGGCGCCGCCCTCGTACTTCAGGGCCACCGCGTAGTGGGTGGGGTTGACCACC
ACCACGTCGGCAGTGGGCACCGCCTCCATCATCCGGCGGTTGGCCATCTGCTGCTGCAGC
TGGCGGATGCGGCCCTTCACCTCGGGGCTGCCCTCGCTTTCCTTCATTTCCCGGCGCAGT
TCCTCGCGGGTCATCTTCAGCTTGCGCATCCAGTTCCAGCGCTGGTACGGCGCATCGATG
GCGGCCAGCACCAGCATCGCGCCGGCGGTGGCCAGCAGCAGGCGAAGGGTGAAGCCCAGG
CCATCGGTGATGGCGGTTTCCAGCGGGTGGTGGATCAGCCCGCGCAGGGTGTCGAAGCCG
GTCCAGACCACCAGCCCGGCGGCGACGCCGACGAAGGCCACGCGCAGCAGCGATTTGGTG
AATTCGGCAATCGCCTCCGGGCCATACAGGCGCTTGAGCCCGCTCATCGGGTTCATGCGG
TTGATGTCGGGCAGCAACGCCTTCTGCGACCAGCGCAGGCCGCCCATCACCAGCGGGGCG
ACGAAGCTGGCCAGCAGGCAGACCAGCACCAGCGGTGCGATCACCAGCATGAACTGCAGC
AGCAGGTCGCCGAAGTGGCCGAACAGTTCCTTCGGGTTCTGCCGCAGGCTCTGTTCGGGG
CTGAGCGCGTGCTTCATCCAGGCCGTGGCGCCACGGCCGATCGAGCCGCTCATGGCCATC
ACCGCCAGCACGCCGGCGCCGAACACGGCGGCGGTGCCAAGTTCGCGCGAGCGCGGCAGG
TTGCCCTGTTCACGGGCGTCGCGCAGGCGTTTTTCGGTTGGTTGTTCGGTCTTTTCGCCG
GCGGATTCGTTCTCGGACATCACGGGCACTGCGGCAGGGGGTGCCGGGGTGCGTGCAAGA
ACCGTTCCACGCCTGGCGTGGATCTACCGACGGCCCGTTCTGTAGAGCCGAGCCCACGCT
CGGCTACGGTTGGGGCCAGGCGCGAAGCACAGCCGGGCATGAGCTCGGCTCTACAGCAGA
GTGCCGCAGGAATCGTTCCGTGATGGCGGGCGCGCGTGGCCCGGTGTCAGCCGGGCGGGT
ATTGCGGCGGCGGGCTCTGTGCCAGTTCCACCCGCGGCCGGGGCAGGTCGTGCAGCTGCA
TGAAGCGCGCCGCATCCACCGGGCGGCCCAGCAGGTATCCCTGCAGGAAGTCGCAGCCCA
GGCGTTCCAGATAGGCGCGCTGCGCGGCGGTCTCCACGCCCTCGGCGACGATGTCCATGT
CCAGCGCATGGCCCAGCGCCACGATCGCCGAGACGATCACCACGTCTTCGGCACTGTGTT
CCAGGTCGCGCACGAACGCATGGTCGATCTTGATCTCGGTGGCCGGCAGCCGCTTCAGGT
ACAGCAGGCTGGAATAGCCGGTTCCGAAATCATCGATGGAGATGCCCACGCCCAGCGCCG
ACAGCGCCTGCAGCAGGCGAAGACTGGTATCGGTATCGCGCATGACGGTGCTTTCAGTGA
TCTCCAGCACCAGGTGGCGCGGGGCAATGCCATGGCGCTCGATCACCTCGCGCACATCCT
GCAGCAGGTGCGGCGAACTGAACTGCACCGGCGACAGGTTCACCGACATCGACCAGCTTT
CATGCCCGGTGTCGTGCCAGCGCCGCAGCTGCTGGCAGGCCTGGTCCAGCGCCCAGCGCC
CGATCTCGTTGATCGCACCGCTGCGCTCGGCCAGGCGGATGAAGCGGTCGGGGGGAATCA
GGCCGTGTTCCGGATGGCGCCAGCGGATCAGCGCTTCGGCGCCGGCCACCTTCTGCGTGG
CCACGCGGATCTTCGGCTGATAGTGCAGGAACAGCTGCTCGCTGCCGATGGCGCGGCGCA
GGTCGGCCAGCAGCCGGAACTGCTGCTCGGCACTGTCGTTCATCCAGTCGGCGAACAGCA
CGAAGGCGTTGCGACCGGACTCCTTGGCCTGGTACATCGCCGCGTCGGCGAAGGCCATCA
ACTGGCGCTCGCTGGCGGCGTGGTCCGGGCAGATCGCCACGCCGATGCTGGCGGTCACCT
GCAGTTCGTTGTCCGGCAGCAACGGGCCGCTGCCCACCGCCTGCAGGATGCGCCGGGCCA
GGGTCGGCAGGTCCTCGTCGTGCTCGATGCGCACCACCAGCACGAACTCGTCGCCGCCCA
GCCGTGCCAGCATATCGTGCGGGCGCAGCAGCTGGCGGGTGCGTTCGGCCACCGCCACCA
GCAGCGCATCACCGGCCTGATGGCCGTAGGCATCATTGACCTGCTTGAAGCCGTCCAGGT
CCATGAACATCACCGCGAAGCGGTTGCCGCCCTGTTCGGCCTCGGCCAGTGCCTGCACGA
TGCGCCGCTGCAGCAGCAGGCGGTTGGGCAGGCGGGTGAGCGGATCGTGCAGCGCGGCCT
GGGTCAGTTCCTGCTGCGCGTCGGTCAACGAGGTGCTCAGCATCGAATTGCGCAGCCGCA
GCAGTTGCGCTTCCACGCGCTGGTCCAGCCATGAGACCACCAGCACCACGGCCAGGATCG
CCACGGTCAGCACTACCACCAGCATCGCCAGCCACTCGTTCTGCAGGCCATCGCCGACCG
CCGCGCCGCAGACGCTGCCTTCCGGGAAGCGCGCAGCGGCCATGCCGGTGTAATGCATGC
CGACGATGGCCAGGCCGAGCAGGCCCGCCGCCGCCAGTCGATCACCGATGCGGGTGCGCT
GGGCGCGCAGCCGGAACGCCACGTACAGCGCGGTCCAGGAGGCAGCCACCGCCACCATCA
GCGAGAACAGCAGCCAACCCGGGTCGTAGTCGATGCCCGGCTGCATGCGCATTGCAGCCA
TGCCAACGTAATGCATGCCGGCGATGCCGGTGCCCATCAGCAGGGCGCCGACCGCCAATC
GCGGGTGGGGCAGGGTGCGCAGCGAGACCAGCCACAGCGCGAACACCGATGAGGCGATGG
CAAGCGCAAGCGAGAGCAGGGTGATGGGAAGGTCGTAGCCCAATGGAATGGGCAGGTCGA
AAGCCAGCATGCCGATGAAATGCATCGACCAGATGCCCAGGCCCATGGCGAAGCCGCCGC
CCAGCCGCCACCACCAGGCCGCGCCCCTGCCCGGTGCGGTCACCGTGCGCCCGGCCATCG
CCAGCGCGGTGTATGAAGCCATCACGGCGACCAGCAGCGAGATCGCCACCAGCCACGGGT
TGTACGTGCCTACCAGCATTCGTCAGTCTCCCGGACCTGCCTGTCGACGGAAACCACGGT
GGGGCATGCATGAGGCAGGCCGACGCACGACGCCGGCCATGTGCGGCATCCCCCCGGTTG
CCGCGCATTCACTCTAACGCGCAGACCGGGGGGGACTTCAAGCGGCAATACGTGAAATTG
CGCCTCTGTAGAGCCGAGCCCATGCTCGGCTGCCTTCGGCAGGAGCGGCAGCCGAGCATG
GGCTCGGCTCTACAGAAACAAATGCATGGCAAGCAGTAGAACGTGATGATCGGGTCAGTG
TGTGACCGCGTCCGCAGCCTGGAAGGCGGCGTCGAACAGGCGCTGTACCGGCGGCCCCAT
TTCCCCTGCCAGCAGGGCCAGCAGGAACAGGCCCAGCAGCAGCGAGACCGGCAGGCCCAG
CTGGATCGGATTCAGCGCAGGGGCGGCACGCGCCAGTACGCCGAAGGCCAGGTTCACCGC
CAGCATCGCCACGGTGAGCGGAATGGCCAGCGTCAGCGCGCCGCGCAGCACGGTCAGCAG
GAAGGTCGGGGCGATGCTGAAGAAGGCGTGCGGGTCCGGCAGCGGGGCGCCGATCGGCAG
TGCGCGGTAGCTGTCGACCAGCAGCGAAATCAACGCCAGGTGGCCGTTGGCGGTGAAGAA
CAGCAGGCCGAACAGCAGGTAGAACCACTGGCCGATCACACCCGAAGTGCCACCGCGCAG
CGGGTCGCTCATCTGCGCGAAGGCCAGGCCGGTGCCCTGCGCGATCAGTTCGCCGGCCAT
CGCACCGGCTTCGAATACCAGCCGCAGCATGAAACCGATGGAAACGCCGATGGCCAGTTC
GCGCGCGATGGTCAGCACCGTAGCCGCGTCGAAGCCGGTCCAGTCCGGTACCGGTGGCAG
CAGCGGCGCCAGTGCAATGGCCAGGGTGCCGGCCAGTACCACGCGCACCCGCGACGGCAC
CGCACGCGTGCCGACCATGGGCATGGCCATGGCCACCGCGCCGATGCGCAGCATGGTCCA
CAGCACGGTGCCGATCATGCCGAAGGCCTGCAGGCCGTCGGCCGCCATCTGTGTCGCGGC
GTCCATCGAAGCGCGTGTCCTAGCCGATCAGGTGCGGAATGCGCTGGAACAGCAGCGTGG
TGAATTCAACCAGGTGGCCGATCAGCAGGCTGCCCAGCGCGAACAGCACCGCGGTCAGCG
CTGCCGCCTTGGCGACGAAGGCGATGGTCGGTTCATTGAGCTGGGTTGCAGCCTGCACGA
CACCGACCACCACGCCCACCACCAGTACGGTGAGCAGCAGCGGGCCGGCCACCCACAGCA
CGGTGATCAGGCCGCCACGCAGTTCGGTCAAGGCAAGTTCGGGAGACATTCGGGTTCCAC
CTTCTTATATAGAGTCGAGCCATGCTCGACTGTCTTTCAATCGCGCCGGATCGCGTCACG
CAGGATTGAAGCTGGCCGCCAGCGTGCCCACGGTCAGCACCCAGCCATCCACCAGCACGA
ACAGCAGGATCTTGAACGGTGCCGACACCAGCATCGGCGACAGCATCATCATGCCCATGG
ACATCAGCACGCTGGCGACGACCAGATCGATGATCACGAACGGAATGAAGATCAGGAAGC
CGATCTCGAAAGCGGTCTTCAGTTCGCTGGTGACGAACGAAGCGACCAGCACCGGGAACG
GGATCGCATCGGGGCTGGCGTAGGTGCCGTGCCCGGCGATGCCGGCGAAGGTCATCAGGT
CGGTCTCGCGGATCTGCGCCAGCATGAACCCGCGCAGCGGCTGCGTGGTCAATGTCCAGG
CGGTCTGGAAGTCAATGTCGCCGTTGAGATAGGGCGCCATGCCCGTGCTCCACGCCTTGT
CCCAGGTCGGCATCATCACCATCGCGGTGAGGAACAGGGCCAGGCCCAGCAGTACCTGGT
TGGACGGCGTCTGGCCGGTACCCAGTGCCTGGCGCAGCAGGCCCAGCACGATGATGATGC
GGGTGAACGAGGTCAGCACCAGCAGCATCGACGGGATCAGGGTGATCGCGGTCATCAGCA
GCAGGGTCTGCAGCGGCAGGCTGACCGGCTGGCCGCCGATCTTGCCGACGTTGACGTCCG
GCAGCGGGGTGGCCGGGGCGCCGGGCGCGGCGAACGCCAGCACCGGCAACAGGCACAGGG
CAAGCAACAGCAGCCACGGCATCAGGGTGGCAACACGGGTACGGGTGACACGCATGTCAG
GGGTCCTTGCGCAGCCGCTGCTGCAGCAGCTGGGCGAAATTCGGCAGGTTCTTGAAGTCC
GGCACGCGCACCGGCGCCGGTGGCGGCAACGGTTCGGGCAGGGTATGCAGGGTGTTGATG
CCGCCGGCAGTGACGCCCAGCAGCAATTGCTGGCCGTTGACCTCCACCACCACCACGCGC
TCCTTGGCGCCGACGCTGAGGCTGGCCACCAGCCTCATGCCTTCGGCCGGGCGGAAGCCG
CTGCCGGGCATGCGCTTGAGCAGCCAGCCCAGGCCGATCACCAGCGCCAGCACCGCCAGC
AGCGCCAGCACCGCACCGAACAGGCTGGGTGCGGCGGCCGCGTGCTGGCCGACCTGCGGG
CCGATCGGCGCTGCGGTCTTGCCGACCGCCAGCAGGGTGGAGGCCAGCAGGCTCAACGCA
GTCTCCGGATCCGCTCGCTCGGGCTGACCACGTCGGTCAGGCGCACGCCGAAGCGGTCAT
TGATCACCACCACTTCGCCGTGGGCGATCAGGGTGCCGTTGACGAACACGTCCAGCGATT
CGCCGGCACCGCGCTCCAGTTCCACCACTGAACCCTGGTTGAGCTGCAGCAGGTTGCGGA
TCGGCAGGCGGGCACGACCGACTTCCAGCGACAGGGTCACCGGCACATCGAGGATCACGT
CCAGGTTCAGGTCCGGACCGTTGGCCTCGTCGGCCTGCAGGCTGCTGAACTGGGCCGGGG
TCGGTTCGAGGGCGTCGATATCGTTCATTGCGGGTCTTCCTGGATGACGGGTACGCGCGG
GCGGGTGCCCGGCGGATGGGTAGCGGTGATCTTCACGGCGTTCATGCCGTTGGCGATGCC
GAACTCGCCGGTGAACACAGGGATGTTCTCCACGCACAGCGGCACCTGCGGGCTCAGCTC
GATCGGCAGGATGTCGCCGACCTTCAACTGGGTCAGGTCGCGCAGGGTCATGCGCTTGCT
GGCCAGTACGCTGGACAGGGTGACTTCGGCGATGTTGAGCTGCTCGCGCAGGGTCTTGCC
CCAGCTCTCGTCGCGGTCGTTGCGGTCGCTCTGGATGCCGGCGTCGAGCAGTTCGCGGAT
CGGTTCCAGCATCGAGTAGGGCAGGGTGACGTGGATGTCACCGCCGCCGCCGTCGAGCTC
GACGTGCAGGCGGCACACCACCACGTACTCGCGCGGGGTCACGATGTTGGCGAAATGCGG
GTTGATCTCCGAGTTGATGTACTCGAAGTCGACGTCCATCACCGGTGCCCACGCTTCGCG
CAGGTCGGCGAAGGTCTGCTTCAGCAGCAGGTGGATCACCCGCATTTCGGTGGCCGTGAA
TTCGCGGCCCTCGATGCGGGTCGGGTAGCGCCCGTCGCCGCCGAAGAAGTTGTCGACGAT
GGCGAACACCAGGGTCGGCTCGAACACGATCAGGCCGGTACCGCGCAGCGGCTTGAAGCG
GATCAGGTTCAGGTTGGTCGGCACATACAGCGAGTGCATGTAGTCGTTGAACTTGATCAG
TTCGATGCCGCGCACCGACAGCTCGGCCGAGCGCCGGATCAGATTGAACAGGCCGATCCG
CCACAGGCGCGCGAAGCGCTCGTGGACCATTTCCAGGGTCGGCATGCGACCACGGATGAT
GCGGTCCTGGCTGGCGAAGTCGTACGAGCGCGCTTCGCCTGACGGGGGTTCCGCATCGGT
CTCGACCGCGCCGCTGTCCACGCCGTGGAGCAGGGCATCGATCTCGTCCTGGGACAGCAG
ATCATTCATCGGGGGGGCCTTACTGGGTCACGAAGCTGGTGAACAGCAGATCGTCGGCGC
CGTTGCTGCCGGTCTCGGCCTTGAGCACCTTCTGCACCTCGGCCAGCGAACTGGCCTGCA
GCTTCTGCTTGCCGGCGACATCGGCGATCTGGTCCGGGCTGACCTGCGAGAACAGCATCA
GCAGGCGCGCGCGGATGGCCGGGGCATGGGTCTTGATCGCTTCCAGCGCGGCCGGGTCGC
GGGTCATCAGCTGGACCTCCAGCTGCAGGTAGCGCGGGCCGTCGACCGGGCCATTGAGGT
TGACCACGAACGCCGGGTCCAGCGCGAAGTACTGTGCCGGGGCCGGGGTCGCGCTCTTCT
TGGGCGCCTGCGCGGTCTTCTCTTCGTGCTTGGACTGGGTGAAGAACCACACGCCGCCAC
CAGCGGCAGCGGCGGCCAGTACGGCCACCAGTGCGGTGATCAGGATCGGACTACGCGGCT
TGGCGGCCTTGTCCTTCTCGGCGGTCTTCTTGGTTTTGTCAGCGGCTGCGGCCACGGGGT
GAAGCTCCTGAGGGTTGCTTCACCGGGATATGCAAGGGGTGTGCCGAAGGCTGGGCCCGC
AGGGTGCGACGGAATTCCGTCGGGGTGCAGGTAGGGCCGTGCGGAGCAAGCTCAGCACCC
ACCAACGCAATACGGGGAGGTGCCAACCGCCTGCCCTGGTGGGTGCCAACCTTGGTTGGC
ACACCTGTCAGGCGTAGGCGTCCAGCAAGCCGCGCTGGCGGATCAACTGCGCGGACGACA
CGCTGGCATCGCCCGGCGTCGGTTCTCCGTCGCCGGTCATGCCGCCGCCACCGGGTTGTC
CCGACGCATTGCCGTCACCACCAGACGCGTGGTGGCCGACATCGGCGTGAGCCAGCTGGA
AGCCCTGTTCGCCCAGCAGCTCGCGCAGGCGCGGCAGGCTGCTTTCCAGTGCCTGGCGCA
CGTCCACGTGCGGGCTGCTGAAGCTGGCATGCACCTTGTCGCCGTTCAACTGCAGGCGCA
CGTCGACCGGCCCCATGTCGTCCGGGCTCAGGCGGATGTGGGCATGGCCGATCTTCTGGT
CGGCCAGCCAGCCCAGGCGTGCGCCGATGGCCTGGTCGAAGCCATCGTCACCCAGCACGG
GCTTGGGCGTGGGTTCGCCATTGAAGATCGCGTTGCCGGTGGCGAGCGCCGCCTTCAGGT
CCTGCACGGCGGCGGCTGCCGGTGCGTGCAGCAACGGTGTATTTGCGCGGTCGCCAACGG
CGGCCACGTCACTGCCTTCGCCGCGCTCGCTGCGCTTGCCGGGCAGGATCATCGCCGGCA
ATGGCAGCGCGGTGGCATCCTCCGCGCTGGTCGCCGCCGGTTTGCCGTCGGCCGCCACGG
GGGCTGCGGTTGCCGCTGCCGGCGCGGCTGCAGGCAGTGTCGGGGTCGCGGCGGGGGCAG
TGGTGGGTAGCGCCGTACCGTCGCTGGCCAGTGACGGTGCAGCGCTGCCCGCCAGAGCGA
CGGCCGGATCGGCAGGCGTCGGCATCGCCAGCACCAGGCCGGCCAGGCCGATCGGTGGCC
ACGGGGCGTCCTCGGTCGCGGCGGGCTTGTCCTTGTCGGTGCCGGGTCCAGCCGGGGGCA
GGGCAACGGGCGGTAGCGGCGGGGTTTCGGCAGTTGCCGCTTCCGCGTCCGCGCTGCGTT
CGCCCGGTGCCTGGCCATTGCTGTCGGCGGTCGATGGCTGGCTGGGCGGGGACGGCGTCG
GTGTGGTAGCGCTGCCGGCAGGCGCGGGCGCGGAGGGCGCACCGCCCTGCAGCAGCTGGC
TGAAGTCCTTTGCGCCTTCGCTGCGCGCGGCGCGCGCGGCACTGTTGCTGGTGGCGGGCG
TGGCCGGGTTGGCGCTGCTGGCGAGCGGGGCGGGCATCACGGGCGGCCTCCCTGCTCGGA
GCCGTCCTGGTCTTCGGCCTGCACCAGGCGCGCGCGCCGCGCGCCAATGTCGTCCATCTC
GCGTTGGTCGCGGCGGTCGGTCACCACCTTTTCCTGCGCGCGGTAGCTGGCGGCCAGCTG
CTCCAGCACCGCCTTGTCACGGCTGGCCAGGATCAGCCGCGCGCGCTCGGCCTCCACTTT
TTCGCGGTTGCCGTTGACCGTGGCCTGCTGCTGCTCGACCGCACTGTCCAGGCGATCAAG
GAAGGCGCGGCGGTTCAGCAGCTGTGCCGGGCTGGTCGCTGCCATCTGGGCGTTGGCGTA
CTCCTCGGCATAGCGGCGCAGTTCGTCCAGGCGCGACAGATGGGTGTCGAGCACGCGCTG
GCGTTCGGCCAGGTCGCGGGCGACCGCGTCCTCGTGTTCCTGGGCCCGCTTGAGCAGGGG
ATCGATGCGCTTGGACTGGTTCATGGCTTAACTCTCTTGTTCCACCAGGCGCTGCAGCGC
CGCCTGGCTGTGCGGGAGATCTGCGGCCTTTGCAACGTCCTGGCCGAGGAACTCCATGAT
TTCCGGCCAGCGCTCCAGGGCTTCGTCGGTGGCCGCGTCGTTACCACGCTGGTAGGCACC
GATCGCGATCAGGTCACGGTTGGCCGAGTACGCCGAGACCAGTCGCTTCAACTTGCGGAT
GCGCAGGCGCCACGGCTCGTCGGCGATTTCCGTGACCACGCGGCTGACCGACGATTCGAC
GTCGATGGCCGGGTACAGGCCGCTGTCGGCCACCCGGCGCGAGAGCAGGATGTGCCCGTC
GAGGATCGCGCGTGCGGCGTCGGCGATCGGATCCTGCGGATCATCGCCTTCGGTCAGTAC
GGTGTAGAACGCGGTGATCGAGCCGCGGCCCTTTGCGCCGTTGCCAGCGCGTTCGACCAG
CGCCGGCAGCTTGGCGAACACCGAGGGCGGGTAACCGCGGGTGGTCGGTGGTTCACCGAC
CGACAAGCCGATCTCGCGCTGCGCCTGGGCGAAGCGGGTCAGCGAGTCCATCAGCAGCAG
CACGTTCAGGCCCTGGTCGCGGAACCACTCGGCGATGGCGGTGGCACGGTAGGCACCGTG
CAGGCGCGCCAAGGGTGGCCGGTCGGCGGGGCTGGCCACCACCACGGCGCGGCGCAGGCC
TTCCTCGCCCAGCGTGGTCTCGACGAAATCGCGTACTTCGCGGCCTCGTTCACCAATCAG
GCCGACCACGATCACGTCGGCAGCGGTGTAGCGGGTCATCATGCCCAGCAGCGTCGACTT
GCCGACGCCGGAACCGGCGAACAGGCCGACACGCTGGCCGCGGCCGATCGGCAACAGCGC
GTTGATCGCGCGCACGCCCACGTCCAGCGGCTGGGTGATCGGTTCACGCGCCAACGGATT
GATCGACACGCCGGCCATGCCGACATGCCCTTCTGCGCGGATCGGGCCCTTGCCATCCAG
CGGCACGCCGTCGCTGTCGATGACGCGGCCGAGCAGGCCTTCACCCACTTCCACGCCGCC
ACGCCGCGCCGACGGTACCACGCGGGCGTTGGGCAGCAGGCCGTGCAGTTCGGCGCTGGG
CATCAGGTAGGTGCGCTCACCGGCAAAGCCGACCACTTCGGCATCGACCCAGCCACCATC
GACCACTTCCACCTTGCAGCTGGCGCCCAGCGGCGCCTCGCAGCCGACCGCTTCCAGGGT
GAGCCCGACCGCGCGGCGCAGCACGCCCTCGCGGATCAGCCCACGGCCATGCGCGGTATC
CACGCGCAGGCCGTCCAGGCGCCGGGCCAGGCGCAGGTTGCGGGCCACGGCCCAGTCGGC
CGGCGGTGGCGTCGTTTGCGGTGCGGCGCTCATGCCGTCGCCCCGGTCTGGCGGATCACC
GCATCCAGCGCACCGCGCAGGCGGGCCTCCAGGGTGCCGTCGATGCGTACGGCTTCGGCG
TGCACGCGCAGGTCGCCACGGCTGAGGCTGGTATCCGGTACCAGGCGCTGCGCCGGCGAC
AGGTTCAGCAGCGGGGCAAGCGCGGCGATGTCATCCGGGTGCAGCCGCACTTCCACCTCG
CGGGTGCTGCCGCCCACGGCGTCAATCGCTTCGCCGACCAGCTGCGCCAGCAGTGCCGGC
TCGGCCTCGTAGGCGCGGCCGACCAGCGCGCCGGCGATGCGCACCGCCAGTTCACCAAGG
GCGCCGACCACTTCGTTCTCCAGCCGCACCAGCGGCCGGCTGAAGTTGTCGAGGATGCCT
TCGATCTGCGCGGCGAGGCGACGCACCTCCGCCTGGCCCTGGCCGTACCCTTCGGCATGG
CCCTGATCGAATCCTTCCTTCTCCGCGCTGTCCTGGATCGCCTGGATTTCCTCCAGGGTC
GGCAGCTGCAGCGGCGGCTCCGGTTCGTGTTCCGGGTCCGGCTCGGTGAGTTCGAACGCG
TCCTCCTGCTCCAGCGCCGGTTCGGGCTGGGCCAGCAGGTCCGGGGCAAGCCAGCGCACG
ACGTTGCTCACAGCATGGCCTCCGCGCTGCCGCCGATGGTGACGGTGCCTTCATCGGCCA
TGCGCTTGACGATGGCCAGGATCTCGCGCTGCGCGCCTTCCACGTCGGACAGGCGCACCG
GCCCGCGGGCTTCCATGTCTTCCAGCAGGATCTCGGCCGCGCGCTGCGACATGTTGCGGG
TGATCTTGTCGCGCACCTTGATGTCGGCGCCGCGCAGGGCCAGGCCCAGGCGCTCGCCGC
TCACCTCGCGCAGCACCAGCTGCATCTCGCGGTCGTCCAGGTCGACCAGATCGTCGAACA
CGAACATCAGGTCCTGGATGCGGTTGCTCAACGGCGCATCGATGCGGGCGATTTCGCCCA
GGATCGCCTGGTCCTGGCCGCTGTCCATGAAGTTCAGGATGTTGGCCGCGCACTGCACGC
CACCGATGTTCGACGACTTCAGGTTCTGGTTGCCGGCGAACTGGCGCTCCATGATCTCGT
TGAGTTCATTGAGCGCGTTCGGCGGAATGCCGTCGAGGGTAGCGATGCGCAGCAGCACGT
CCACGCGGGTACGGTCCGGCAGCAGCTTCAGCGCGTCGGCGGCCTGGTCGGTTTCCAGGT
GCGCCATCACGATGGCGATGATCTGCGGGTGCTCGTTGCGCACCAGGTCGGCCACCGCAC
GCGGGTCCATCCACTTCAGCGCGTCCAGGCCGGTGGTGTTGCGGCCGAGCAGGATGCGGT
CGATCAGGTTGCCGGCCTTCTCGCTGCCCAGCGCCTGCACCAGCATGTTGCGGATGTAGT
CGTCCGAGCCAACGCCGAGTGAGGTCTTCGAGCCCAGCTCCTGGCCGAACTGGTCCATCA
CCCGCTCTACCTGCTCGCGGGTGATGTCGGTCATGGTGGCCATGGCGATGCCGATTTTCT
GCACCTCCTTGGGTTCCATGTGGCGCAGCACTTCGGCCGCGTCCAGCTCACCCAGCGAAA
GCAGCAGTACGGCGGCGCGCTGCACGCCACTCAGTGCGGCCTCAGTCATTTGCCACCCAA
CCCTTGACCACCTGGGCCACGCGCTTGGAGTCGGTCTTCACGGCTTCACGCGCCATCCGC
AATCGTTCCTCATATGAATCCACCGGCAGGGCCAGTGCTTCCGGCCCGCCCAGGCTGGCC
CGGTCAGCGCCCAGCGCCGGCAGCGGCATGCCATCGTCATCGACCAGCTGCACGTCCGCG
GTATGCGGCTCGAGTGCCTGTTCGTCGTTCTTCCTGCTCTGGCCGGTGATCGCGCGCAGC
GCCGGACGCAGCACGCCGAACAGCAGCGCCAGCACCACCACCGCGCCAAGCAGCATGCGG
CCGGCATCGTGCACCCACGGCAGCTCCCACCACGACGGGCCTTCGACCGGCGTGGTGTCA
CGCACGAACGGGGCATTCATCACCGACACGGTGTCGCCACGCTCGGCGTTGAAGCCGACG
GCCTGCTTGACCAGCGCTTCGACGCGGGTCAGTTCGGCAGCCGACAGCGGCTGCGGGCTC
ATCTTGCCGTTGGCGCCGGCGCGCGGCACGTTGTCCACCAGCACCGCCACCGAGACGCGC
TTGATGCGGCCGGCCGGCTGGCGGGTGTGCTGCAGGGTGCGGTCCAGCTCGTAGTTGCGG
GTCGCGTTCTTGCTGCTTTCGGTCGGGGCCTGCGCGGTGGCCGGTGCGGCCTGCTGGCCC
GGCGGGCTGTTGCTGGTCGCACCCGGCACGCCCTGCGGGCCCGGCGTGCTGGTGGTGTTC
TCGCTCATCTGCTCGCTGCGCAGCTTCTGCGGCTCGCCGTTGTAGAGCTCGCGGGCTTCC
TCGGTCACCGAGAAATCCATGTCCACGCTCACTTCCGGGTTGACGCGGCCGGGGCCGGTC
ATCGGTTCCAGCAGTTCGCGGATGCGCTGGTTGAACGAAGTTTCCTGGCGGCGCACCTGC
TCGAACTGGGCCGCGTTGACCGCCGCCTCGCTGTTCGGGTCGGTAATGCTGAGCATGCGC
CCGCTCTGGTCGACCACGGTCACCCGTTCCGGCGCGAGGTCCGGAATGCTGGCGGCGACC
ATGTGCACGATGGCATCGACCTGGCTGCGTTCCAGCTGCTGGCCGCCACGCAGTTCCAGG
GTGACCGAGGCGCTGGCCACGTCACGCTGGCGGGTGAACGCGCTGGGCTTGGGAATGGCC
AGGTGCACGCGCGAATCGCGCACCGGGCGCAGCGTGTTGATGGTGCGCGACAGCTCGGTT
TCCAGCGCGTGCTGGTAGCGCGCGCTTTCCACGAACTGGCTGACACCAAAGCCCGGGTCG
CGTTCCATCAGCTCGAAGCCCAGCTTGCCGCTGTCGGTCAGGCCGGAGCCGGCCAGCTTC
AGGCGGGCATCGTGCAGGTTCTTTTCCGGCACGGTGATGCCACCGGTGGCCGGGTCGAGC
GCGAACGGGATCTGCGCGGCGCGCAGCAGGTCGGTCGCTTCAGCGGTCGCCTTCTGGTCC
AGGCCGGTGTACAGCGGGACCATGCCCGGCTTCTGTGACCAGAAGAACACGGACAGGCCT
GCCGCCACCGCCACTGCGATCATCGCCATCAGGCCCAGCCGACGGGTGATCTGCAGACTC
TGCAGGCGGTCGAACCATTGCCCGGCCTTCTCGGCGTTCAGGCTGTCCTTGGAGAGCGTC
AGTGCCATGCGTCAACGTTCCTTACAGCGGCATGTTCATCACGTCCTGGTAGGCCTGGAC
GAGACGGTTGCGGACTTCCACGGTGGCGCGGAAGGCGATCTGGGACTGCTGCGAGGCGAC
CATCACCTTGGCCAGGTCGGCGCTGGGGTCGCCCATTTCGAAGGCCTTGGCGAGGGCGCC
GGATTTCTGCTGCGCGTCGTTGACGCCGGCAATCGCACCACGCAGGGTTTCGGTGAAGCT
GGCCGGCTGCACCTGCGGCGCATCCAGCACCGTGCCCGGCAGGGCATTGCTGCGCGGCGT
TTCGCCCAGCGGGTTGAGCGCCGGCTGTCCCATCTGGGTCTGATAGGAGCGGATCTGCGA
AAGGATCGAAGTGACGGAGTGGGACATCTGCAACGGTTCCAGAAACAGGGATGGGGTTGT
CTGCTGGAGCCAGTGCAAGTGCCGTGCCGAAACCGGTTTTCGATTCAGTGAAGTGAGGAG
GTTGGGTGTGCGTGCGGGGTTGCACCCCGCGCCCCGCGGTAGTGCCGGCCGCTGGCCGGC
AACCTCAACGGCAACGGCCGAAGCCGAAGCCGGAGCCGGAGCAACAGCAGAAGCGGGTCT
ACTGAGGGATGGCGGGGTGGGTCCGGTTACGGGGGACGCCATAAATCCGTCCATGGAGGC
TCGGTCGCGCCATCCATGGCGCTCACGCCCCCGCAACCGGACCCACCCCGCCTTCGACAG
GTGGCCGCGATCTGTTGGAACCTGCTGTTGATGGTGGATGCCGACCGTTGGTCGGCACGG
GGCCTGACCCCATTGGCGGCGCCATTTAACCGGCGTCGGTTTTCTGGCCTATGGCTGCAG
GGTCCATCGGCCGGAATTCTGGCGCTGGCGCGGGGCGATGGGGCCGTCATGCTGGGTGTA
GATGAAACGGCCCTGGCGGTCGCTCTGGCAGGTCAGCAGCAGGGTGTGGTGGGCGAGGCC
GGCCGGATGGGCCTCGGTCATCTGGATTTCCGCGATATGCGGGGCCAGGCGCTGGTAGCG
GTAGCTGCTGCCGATGCGGAGGTCGGTGCCGAGGATGTCCAGCACGTACTGGCCGCCAGC
AAAGCTGAGCTGCACCATGCGTCCGGCGTTGGGGTTGTCCGGCGCGTACAACGGGTCGCT
GAGGTTGGTGAACTGGCGTTGGTCGAGCGCGGCGGCCAGGGTGCAGTTGGCCGCGGTGGC
CAGGGCCGGGCAGAGCAGGACGGCGAGCAGGATCAGGTGATGCATGGTGGGACCTCCTTG
GGATGTCCCTGCCATGCTCCGCAGTGCGGCCGCGTTGTTTCTGGGAAAACGTGCAAATGC
AGTAGGGTCAGATCCCTTTCCTGGGGAAAGGGATCTGACCCCCGGTCGACCGCGGGCACC
ACAAACACCAACGCCCGGGCAAGCCCAGGCGTTCGTGCCCCCTTCATGCGGGTCGCGCGC
TTCAGCCGGCCAGTTCGGCCTGCTCGCGCTCGATGCCGTACTTGCGCAGCTTTTCCACCA
GGGTGGTGCGGCGCAGGCCAAGCAGCTGGGCGGCGTGGGCGACCACGCCCTGGGTGCGTT
CCAGTGCTTCGTTGATCAGCCCCAGTTCGATGTTGGCCATGTGGTTGCGCAGGTCCAGGC
CATCGTCGGGCAGTGCCGCCGGTGCCGCCGGGCGATTGACGGCGATGCCGTGCTCCAGCG
CCGGCTGGTTGCCGCTGCCGGGCGTGTGGAACGAGAAGCTGCGCAGGTCCAGGCGTTCTT
CGCTGGCAACCGGCGCTGCAGGTACCGCTGCGGCCACCGCTGCCAGCGCGGCATCGCCAC
GATAGCGGGCCGGCAGGTCCTGCACGCGCACCGAACCACCCGGATGCAGCACGGCCAGTC
GTTCGACCAGGTTGGTCAGCTCGCGCACGTTGCCCGGCCATTCGTAGCCGGCCAGGGCCT
GCAGGGCTTCCGGGGTGAAGCGCACTTCGCCACGGCCGGTTCGCGCCAGCTGCGCGGCGA
TGGTTTCCACCAGTGCCGGCAGGTCTTCGCGACGCTCGCGCAGCGCGGGCACGTCGATCG
GGAACACGTTGAGGCGGTAGAACAGGTCCTCACGGAACTTGCCTTCAGCAATGCGCGTTT
CCAGATCGCGGTGGGTCGCGGCCACCACGCGCACGTTGCAGCGGATGGTCTGGTTGCCGC
CAACGCGCTCGAAACTGCGTTCCTGCAGCACGCGCAGCAGCTTCACCTGCATCGGCAGGC
TCATGTCGCCGATTTCGTCGAGCAGCAGGGTGCCGCCCTCGGCCATTTCAAACCGGCCCT
TGCGCGCGGTCAGTGCGCCGGTGAAGGCGCCCTTCTCGTGGCCGAACAGTTCGCTTTCCA
GCAGGTCGGCCGGAATGGCGCCACAGTTGATCGCCACGAACGGGCCATCACGGCGCGGCG
AGCGCTGGTGGATGGCGCGCGATACCACTTCCTTGCCGGTGCCGGATTCGCCCAGCACCA
GCACGGTGGTGTCGAACGCGGCCACCTGCTCGATCATGGTGCGCAGCGCGGTGACCGCCG
GGCCGTTGCCGGTCGGCCCCTGGTCCTGCGCGGCGCCGGCCTGGTGCTCGGCATCCAGGC
GCTTGAGGCTGGCGCGGCGCAGCAGGGCTTCCATCTGCGCATGGCGCAGCGGCGTTTCCA
GCGGCCAGATGTTGGCTTCGTGCAGGCCGTGCTGCTGGGCAAACGCAGCGGCATCACCGT
CGGCCAGCAGCACCGGCGGCGGCAGGCTGCTGCCTCCCAGCCAGTGGTACAGCGCGGTAC
TGGCAGCGCTGTCGTCCAGGCTGCCGACGATCACCGCCATCCAGTCGTTCTGGCGCTGGC
GGCCCAGGTCGAAGTCGGCTGCGTCGGAGACCCAGCGCGGGTTGAAGTCCATGAATTCCA
GCAGGGCAACGGTGCGCTCTGCGCGCACGGCGTCGTTGTCCAGCACCAGGATGCGCGATT
CGCTCACGATCGATCCTCCCTGAGGCCTTCCAGGATCGGCATGACTTCCTGGATGTAGGA
CAGCTTGCTGACAAAGTTGTCGGCGCCGGCGCGCAGCGCGTGTTCGCGGTGCTCGGCGTC
GTCGAAGTGGCTGGCGATCACGATGTACGGTGCATCGTCCTGCGACTTGATCAGGCGGGT
GGCCTGCAGGCCACCCATTTCCGGCATCGCCAGGTCCATCAGCACCACCTGCGGGCGCAG
CGTTTCCGAGCGCTCGATCGCTTCCAGGCCGTTGCCGGCACTGCCGACGATCTGCAGCCA
GTCGATCTTGCGGAAATGGCGCATCGCCGCGTTGATGAAGCCCTCGTGGTCATCGACCAG
CAGGACCGTGAGCTTGTTCATGTCCAACATCCTTTTCAGCCCACCCGGGCCAGCTGGGGT
TGCCTGGCGCTGAGCCGGCGCCGTTCGCGGGCCGGGGCGATATCCAGTTGTTCTCGGTAT
TTTGCGACGGTTCGGCGGGCAATGTTCACCCCCTGGCGTGACAGCAGGCCGGCAATGGCC
TCATCGGCCAGCGGGCGGCCGGCCGGTTCGGCGTCGATCAGGCGGCGGACCATGGCCTTC
ACCGCCTGGCCGGAGACGCTGGCGCCTTCCAGGCGCACGGCGAAGAAGTGCTTCAGCTCG
AAGGTGCCGCGCGGGGTCTGCAGGAACTTGCCGGTGGTGATGCGCGAGACGGTGGACTCG
TGCATGCCGATCTCCTCGGCCACTTCCTTCAGGGTCAACGGCGCCATGGCCTCTTCGCCA
CGGACCAGGAAGGCGGCCTGGCGCTCGACGATCACCCGCGCGGTGCGCAGCAGGGTGTCG
TAGCGCATCGACAGGCCGCGGCTGAACCAGCGCGCCTCCTGCAGCATTTCGCGCAGTGCC
GGGGCGGCGTCGCTGGTCTCGGCCAGGGCCTGTTCGTACTGGCTGTTGATCGACACGCGG
CGGCTGGTGGCCGGGTTCAGTGCGACCTTCCACTGCCCATCAGCGTGCCAGGCGACCACG
TCCGGCACCACCACGGCGTTGCGTTCGGGCAGCAGGCTGTCGCCGGGGCGCGGCTGCAGC
GAGAGGATCAGGCGCACCGCCTCGCGCACGTCGTCGATCTCGGCGTCGTGCTGGCGGGCG
AGGGCGGGGTAGTCGTGGGCCGCGAGCGCGTCGAGCGCGCCATCGAGAATGCGTGCGGCC
AGGTGGCGGGCCGGCACCACGCCATGCAGGCTGCGCAGCTGCGCCTGCAGGCCTTCGCGC
AGGTCCTGCGCGGCCATGCCGGCGGGCTCGCCATGTAGCAGCTGCTGGCGGATGGCTTCC
ACGCCGTCGGCAGCGATGTCGAACTGGGCGCTGGCCAGCAGCTGCAGCTGGGCCAGCGGC
GCCTGCAGGTAGCCGGCTTCATCGCAGTGGTCCAGCCAGAACGCGGCCACCGCCAGCTGG
CGGTCGTCCATGTCCAGCGCCAGGCGCTGCAGCACGCGCAGCTGCGGGTCGGTCGACTCG
CCGGCGGCGATGCGTGCCATGCGGTCGTCATCACCGTCCTGCCAATTGGCACCGGCCACA
TCCCACATCGACGGCTCGGGCAGCTCGTCGAAGGCGGCGGTGTCGAGGGTGGTGGCACTC
GCTTCGGTGGCTTCAGCAGCGGGCGCTTCGGCCTCCTCGATCTCCAGCAGCGGGTTGGAG
TCCAGCAGGCGCTGGATTTCCTGCTCCAGGTGCAGGCCATCGAGCTGCAGCAGCCGGATC
GACTGCAGCAGTTGCGGGGTGAGGTGGAGTTGCTGGCCCAGCTGGGTCGAGAGTGCAGCC
TTCATCGTGGTTCCCCGGCACCGCTCCCCGGCGCCTTGTGGAACGCATCTTGCTTTTGAT
CCGGCGGGGGCGGAATCGGGGGGTTCCTGATGCATTTCGTGGAACTCCCGACAGGGTGTA
GGGGAATTCCCTACACCGACGCGGGAAATTGACGAAATGCGTCGCCAAGTCATTGATTTG
TGGTGGCGAAGCCGCTGGGCGCGCGGCGGTCGGGGCACGGATTCCTGTCAGGGAATGTCG
GGGTGACGGGATGTCGTCGCCAACGCAGGGTGTCGCGGGGTCAGATCCGTTTCCACGGGA
AAGGGATCTGACCCCGATACCGGCGCCTACTCGAGCTCGTGCTGATGGCGCGCGGCCAAC
AGCAGCAGATCGTTGGCGCGACGGCAGCCCAGTGACTCCATCATGCGTGCGCGGTGGGTC
TCCACCGTCTTGACGCTGATGCCGAGATCGGCGGCGATTTCCTTGTTGCTCTCGCCCTTG
CCGATGCGGCGCAGGATCTCGCGCTGCCGTGGTGAGAGTGCGGCGATGCCGGTGGGTTTC
TCGCGGCCCAGCATCGGCGCCAGCATCTTGGCCGAGATCTGCGGGCTCAGGAACACCTGG
CCGGCGTGCGCGGCCCGCAGTGCCAGTTCCAGTTCCTGCGGTGCGGCGTCCTTCACCACG
AACCCGACCGCGCCACGATCCAGTGCATCGCGCACGTGGGCGGCATCGTCGTGCATGGTC
ATCATCACCACCCGGGTGCCGGGGGCACGCAGGCGGATGTCGCTGAGCGCTTCCAGGCCG
GTGCGGCCCGGCAGCGAGAGGTCCATCAGCACCACATCCGGTGCGTGCTGCAGGGACAGT
TGCAGTGCCTGTTCGGCGTTGCTGGCCTCGGCCACGAGCTGCACGTCGGCAAACCCCTGC
AGCAGCCGCGCCAGGCCGGCGCGGACAAGGGTGTGATCGTCGACGATGAGAACTCGCACA
GGCACGCAGCAGATCCGTGTAGGGGCATCCACCTTAACTTAGCTGAACGGGCGCGCCAAG
GGTCGGCCGTACAGCGCCAAGGGGGCGGGTTTCAGCGTGCGCGGCGTGCCTCGGCCACCT
GGCGGCGGTGCAGGCGGAACAGGTGCCGCTCCATCGCCATCTCCAGGCCATCGCCCAAAC
GCTGGAAGCGCAGCCACAGGAAGTGCCCGCCGCTACCGTCGGCGGCTTCTGCGACGACCT
CCACCGGCAGGTCGATGTGGTCGGGCAGCCAATCGCTGGGCTGCAGGCGCACCACGCCGG
CCTGGCCGGGGCTTGCGCCACTGCGCGGGCCCAGCTGCAGGCGGATGCCACGGCGCGACC
AGCGCACCGGGCGCAGGGTCAGCTCCTGGCCCTGCTGGCGCACCAGCCGGCCGAGCAGCA
CCATCGCCAGGTCCAGCTTGGCTTCCAGGCGCTGCAGCTGCAGGCTGGCTTCGTTGCGTT
CGTCGTGCTCGTCGCCGCGGCTGTCCTCGACCAGTGCCAGGCTGCGCAGCAGGCCTTCGG
CGCTGCTGGTGCGGCCGGCCGCGCTGCCCGCCTGGAACTCGGCCGGCAGGGCCAGTTCGC
AGCTGAGCGTCTCGTCGAACAGCTCGCTTTCGGCCGGGTGATGCAGCGAGGTGGTCGGCA
GCGAGGTCATGCCAGCGATTCTGCCTGCAGATAGGCATGCGCCGCGCGAAGGGAGCGCTG
GCCGTCGTTCATCAGTGCGGCCACGGCATCACGGCGCTGGCGCAGCAGGCCGAGCAGACT
CTGCTGGCGCTCGAACAGGGCGCTCAGCGGCGCGTGGTCCGCAGCGGTCAGCGGCTGGCT
GAGCAGGGCGTGCAGGGTGCTGTCGTGGCCGTCGAGCAGGCTGTCTGCCTGGTCGAGGGA
TTCTTCGCCCAAGGCTCTCTCGAAGGCATCCAGCTGCGCATGCAGTTCCTGCAGGCTCAT
GGCGCCACCGCGGCCGGGCGGCGCTGTTCGTGCGGGATCGCGTTCCAGGCGCTGTCGATC
TCGCCCAGCAGCTGCAGCGATTCATCCAGCGCGGCACGGTCGTTGTGCAGGTTGGCCTCG
GTCAGGCGCTGCAGCACGTAGTCGTACAGCGCAGACAGATTTCCGGCGATCTCGCCACCG
GCCTCATGGTCCAGCGAGCCGTTGAGGTGGCCGACGATCGCGCAGACTTCGCCGATCGCC
TTGCCCTTGCCGGCCTGGTCACCGCGTTCAAGGCTGGCCAGGGCGCGGCGCACGCGCTCC
AGCGCGCCGGCCAGCAGCATCGCCACCAGCTTGTGTGGATCGGCATCGGCGACCGCACTG
GTCACCCCCACCTGGCGGTACTGCTCGGCATATTGACGGCTGGAACCGTACATTCGTGAT
TCTCCTTGCGCGGGGTGCCGTCGGGTGATCGCGGGGACCGGTGCCGACGGCGCGGCGATG
ATTGCTGTTGCGTCCGTTATCGGTGCATTGCGCGGCAAACTTGAGTGCCGTGCATGTCCG
TCAGCGGTTCAACTGGGCCAGCTGCTGCTGCAGCGCGGTGTTGCTCTGCTGCAGCTTGCC
CATCAGGCTGTCCAGCGCCAGGAACTGCTTCTTGTAGCGCTCTTCCACGCTCTTCATGCG
CGTGTCGAGGTCCTTGCGGCGCTTGTCGATGTTGTCCAGCGTGGTGTTCAGGCCCTTGGT
GCGGGCAACGAAGGCGCCTTCCTTGCCGACCGTGGTGCTGACATAGCCGTCGACCAGCGT
GTACAGCTTGCCGGCACCGCCGGTATCACCGGTGATCGCCTGGCGCATCTTCTCCGGCTG
GCTGGCCAGTGCGGCGGCGAACTTGGTGGTGTCCAGGATCAGCGTGCCGTCGGCATTGGG
ATAGCCACGGGTATCCAGGCCGATCGCCTTGGCATCGAGCTTGTCACCGGCCAGGTCCTT
GAGCACGCTCGACATCACCGAGCGCAGCTGGCTGGTGGCGCCGCGCATCTGCGCATCGCC
GGTCAGCGTGGAGGCTTCCTTGGTCTTGGCGTCGTACTTGGTTTCGGTGTTGATCGCCGC
CAGTGCAGCGTTGTAGGCGGTGACGAACTCCTGCATCACCTTGGCGGCTGCCGCAGTGTC
CGTGCTGATGGTCACCGTGCTGGTGCCCGGCATCTTCAGGTTCAGGGTCAGGCCCGGAAC
CGCATCGGCTACGGTGTTGCTGGCGCTGACGACCTTCACACCATCGATGGTCAGCTCGGC
GTCGGCGGCGGCGGTGTTCTGCTTGAGGCTGTTGACCAGGCCGCCCAGTTTGGCGTCGCT
GCCGGCGTATTCGAGCTTGATCGCGTTGGCGGCACCGGTCTTCTCCTGGGCGATCGACAG
GTACTGGTTGTCGCCGGAGCTGATCAGGGTGGCCTGCACGCCTTCCTTGCGGCCGGCCGC
ATCGATCTTGTTGCGGATGGTGGTCAGCGTGTCGCCGTCCTCCACCTCCACGTTCATGGT
CTTGGCCTTGTCGCCCACGCCAACGGTCAGCGTCAAGGTTCCGGCAGCAAACGTGTCGGT
CTTGGGTACCGAGGTATCGGCGATCAGTTTGTGCGCGGTGGCCAGCGAGGTGACATTGAC
CACGTGCGTGCCGTTGGAGGCCGCAGCCTTGGTGGTGCCAACGTCATACAGCGCGACCGA
CGCCGTCAGGATCTCGTCGGTGCCCTTGTCGCCGCCCTTGCTGGCGGTCACCGTGCGCGT
GTCGAACGCCGTGGTGGCCTTCAGTGCGGTCAGCGCCGTCTTCAGCTTGTCGAAGGCAGA
GGTGATGGTGCCGATCGACGACAACTGCATCTTGGCCTTGGACTGCTGCAGGTTCAGCGC
ATTGTCGGCGGGCTTGCGGTCAGCTGCGACCAGCTGGTTGACGATGCTGGAAATATCCAG
TCCCGAGCCAATGCCACCGTATCCAAAGTCTGCCACGTCGTTTCTCCTGGTATCCGGGCC
CGGCCGTCGTGCGGTGGCCCGTCGTCAACAAAAATAGCGGCCTGCGCCGCTGGGTCTTGA
GGACTTCGTCGATGCACGTGCCGTGCCAATCGCCTGGCGCGGGTTCTGGCACGCGGGTTG
CAGGAGGGCTGGGGCAGGGTGCGGGTAGGTTCACCGCGGGCTGCCGGGAGTCTGCAAAAA
GCCCTCCCCCAATGCAGGGGAGGGATCAGGCTACTGACAATCGGGGGGAGACGAAGCCGC
CCGGTACGTACAGTCAAAGGTACAGCGCTGAAAGAGAGGTCCGCAGGAGCGGGCGATGCC
AAGCCGGTTCGGGAGTGATCCCGGGCCGGGCATGGCCCGCGCCTTCGTGCATCGTGGCTT
CCCGGTTGCCGCTACCGTCGGTTCGACCCGACGGTAGCGGCGCCTTCTTGCCGTGGATCA
GCGCAGCAGGCTGAGCACGCCCTGCGGCACCTGGTTGGCCTGGGCCAGCATGGCCGTACC
GGCCTGCTGCAGGATCTGGGTGCGGGTCAGTTCGGCGGTTTCCTTGGCGAAGTCGGTGTC
CTTGATGCGGCTGCGGGAAGCCGACAGGTTTTCCGACGAGGTCTGCAGGTTGGCCACGAC
CGAGGTGAAGCGGTTCTGGATCGCACCGAGGTCGGCGCGGGTGCTGTTGATTGCACCCAG
GGCCTTGTCGACCACTTCCAGCGCCTGCTGGGCGCCGAGCACGGTGCTCACGTCCAGCTT
CTGCACGTTGGCCGAGGTATCGGTGCCGGCAGTGTAGGCGCCCGCAGCTGCCGCGGTGCC
CCAGGTCTTGGCGGTCGCGTCGTAGTCGCTGCGCATCAGGGCGATATCGGCGGCGGCGAC
AGCCTTGCCTTCCTTCACCGAGCTCAGCTTCAGCGTGCCGTCGGCATTGGCTTCGGCGTA
GATGCCGGCCTCGCCGATCTTGGCGTTGATGGCGGTGGCGACGGCCTTGGAGGCATCGGC
CGTGGTGGCGCCGGCCTTCACTTCAACCGTGCCGATGTCCACGCCCATCACGGTGCCGGA
GAAACGGGCGCCGTCGGTGCTGGCAGCCAGGGCAGCGGTCGCGCCGGTGGCGAAGGTCGA
GGTGCCCAGCGAGCCGGCCTTGGCATCGATGGTCTTGTCGATGGCGATGGCCTGGCCGGC
ATTGGCGCCGACCTGGAACAGCTGGCTGGAGAAGGTGCCGTCCAGCAGCTTGGTGCCGTT
GAAGTCCGACTGCTTGGCGACGCGGTCGATTTCCGAGACCAGCTGGGTCACTTCGGCCTG
CAGCGCCTTGCGGTCGCTGGCCGAGTTGGTGGCGTTGGAGGCCTGCACCGACAGCTCGCG
AACGCGCTGCAGGTTGTTGCCGATTTCGGTCAGCGAACCTTCGGCGACCTGGGCCAGCGA
GATGCCGTCGTTGGCATTGCGGATGGCGACGTCGGTACCGCGGATCTGCGTGCCGAAGCG
CTCGGAGATCGCCAGGCCGGCGGCGTCGTCCTTGGCGCTGTTGATGCGCGAACCGGAGGA
CAGGCGCTGGATGGTGGTAGCCAGCGAGCTGCCGCTGGTGCTCAGGTTGCGCTGAGCATT
CAGGGACATCGTATTGGTGTTGATGACTTGTGCCATGGTGCTTTTCCTTTGGCGAAGGTG
GAACGTGTTTCAGGATCCGGGCGCCGCGTCATGCGGCGCCCGGAGGTCGATCAGCGAGCG
GATCAGCGCAGCAGGCTGAGCACGCCCTGCGGCACCTGGTTGGCCTGGGCCAGCATGGCC
GTACCGGCCTGCTGCAGGATCTGGGTGCGGGTCAGTTCGGCGGTTTCCTTGGCGAAGTCG
GTGTCCTTGATGCGGCTGCGGGAAGCCGACAGGTTTTCCGACGAGGTCTGCAGGTTGGCC
ACGACCGAGGTGAAGCGGTTCTGGATCGCACCGAGGTCGGCGCGGGTGCTGTTGATCGCA
CCCAGGGCCTTGTCGACGATTTCCATCGCCTGCTGGGCACCCTTCACGGTGCTGACGTCC
AGGTCGCTGGCGTACTTGGCGGCCGGCGCGGCCGTCGAGGCGGTGAAGGTCGGCGCGGTA
GCGCCGGTCCAGGTGCCCGGGGTCGCGGTGATGGCCTTGAACGAGCCATCGGCGTTGACG
CTGTCCTTGACCGAGGTCAGGGTCACGCCAGCGGTGCCGTTCACTTCCGCGAACACGCCG
GTCTCGCCGATCTTGGCGTTGATCGCGGTCACCAGTGCTTCACGCGAGGCCTTGCCGGTG
GCAGCGGCGTCGGCGCCCTGCTTGACCGAGACATCGGCAATGGCAACGCCATTGATCTGC
AGGCCGCTGGTGCTGAAATCAGCGTTGGTGCCCGGGTCGGCCAGGGCCAGCGCGTTGGTG
TCGAACTTGGCGCCGCCCAGGGCGTTGGCCTTGGCATCGATGGTCTTGTCGATGGCGATG
GCCTGGCCGGCGTTGGCACCGACCTGGAACAGCTGGCTGGAGAACGAACCGTCCAGCAGC
TTGGTGCCGTTGAAGTCCGACTGCTTGGCGACGCGGTCGATTTCCGAGACCAGCTGGGTC
ACTTCGGCCTGCAGCGCCTTGCGGTCGCTGGCCGAGTTGGTGGCGTTGGAGGCCTGCACC
GACAGCTCGCGGACGCGCTGCAGGTTGTTGCCGATTTCGGTCAGCGAACCTTCGGCGACC
TGGGCCAGCGAGATACCGTCGTTGGCATTGCGGATGGCGACGTCGGTACCGCGGATCTGC
GTGCCGAAGCGCTCGGAGATCGCCAGGCCGGCGGCGTCGTCCTTGGCGCTGTTGATGCGC
GAACCGGAGGACAGGCGCTGGATGGTGGTAGCCAGCGAGCTGCCGCTGGTGCTCAGGTTA
CGCTGAGCATTCAACGACATCGTATTGGTGTTGATGACTTGTGCCATGAGGAGAGGTCCT
TGAGCGGTTGCACGTGAGTTGGGTTAGACGCCCCCGACGTGCCCCGGGGGCGGCTCATGT
CAGCGCTGCAACAGGCTGAGCACGTTCTGCGGTACCTGGTTGGCCTGGGCCAGCATGGCC
GTACCGGCCTGCTGCAGGATCTGGGTGCGGGTCAGTTCGGCGGTTTCCTTGGCGAAGTCG
GTATCGCGGATGCGGCTGCGCGATGCGGACAGGTTCTCCGAGGAGGTCTGCAGGTTGGCG
ACCACCGAGGTGAAGCGGTTCTGGATCGCGCCGAGGTCGGCGCGGACGCTGTTGACCGAT
TCCAGGGCCTTGTCGACGATCGACATCGCCTTCTGTGCGCCTTCGGCGGTGGTGACGTTC
AGGTCCTTGACGAAGCTGGCCGCTGCACCGGTCAGGGTGCCGCCGTTGGTGCTGGTCTCG
GTCAGGCCCAGGCCGGCGAGGGTCGCGGCGGTGGCGCCGGCCGGCGGAGTCGCCGCGCTG
ACACCCAGCGCGAAGGTCTGGCCATCCTTGACCGAGGCCAGGCTGACGACGCCGGCATTG
ACCGAGGCAACCACGCCGGTTTCGCCCAGCTTGTTGTTGATCGCCGCGGCGGTGGCCGAG
GTGATCGATTCGCCGGCCTTCACAGTGAAGTCGCTGATGGTGACCGTGGTGGCGGTGCCG
CCCGGCGGGGTCACCGAGACCTGCAGGCCGGAGTAGGTGGTGTCGGCCGTCGCCTTGTCC
ACCGCCAGTGCGGTGCCGGTATAACCGTTGGCGAAGGTGGCCGCGCCCAGCGAATCGGCC
TTGGCGTTGACCACGCTGTTGATGGCGATGGCCTGTCCGGCGTTGGCACCCACCTGGAAC
AGCTGGCTGGTGAAGCTGCCGTCCAGCAGCTTGGTGCCGTTGAAGTCGGCCTGCTTGGCG
ACGCGGTCGATCTCGCTGACCAGCTGGGTCACTTCAGCCTGCAGGGCCTTGCGGTCGCTG
GCCGAGTTGGTGGCATTGGAGGCCTGCACACCCAGTTCGCGGATGCGCTGCAGGTTGTTG
CCGACTTCGTTCAGCGAACCCTCGGCGACCTGGGCCAGCGAGATGCCGTCGTTGGCATTG
CGGATGGCCACGTCCAGACCGCGGATCTGGGTGGTGAAGCGCTCGCTGATGGCCAGGCCG
GCCGCGTCGTCCTTCGCGCTGTTGATGCGCAGGCCGGACGAGAGGCGCTGGATGGTGGTG
GCGAGCGAGCTGCCGCTGGTGCTCAGGTTGCGCTGAGCGTTGAGCGACATCGTATTGGTG
TTGATTACCTGTGCCATGGGGTCGTCTCCTCTTATATGGAACCCGTTGGTGAATGAAACG
AAGCGCCGCCTGTTTTTTTTGTGTGGCTGTGTGCTTCGCCGTTGCCAAATGAATAACGGC
GCTTTGTCAACAACCTTTAGCCGTGAATTCCGTTGAAGCCAGAATTCGTTGCCTGAAGCT
GTTTTCCCGGGGTTTTCAGCCCTGTTGCCAGGGTGGAAGCGGCCCCGGGAGGGGCGGTCG
GGCAGGGCCTGACCAGCGCTGATGAAGGTATCGGCGGGGTCGGGCCGGGCTTGATGGAGA
ATCACGGAAAATCGGTCGGCGACGGCCAGGTGGCCGCGCAGCGGCGGGCAGGCGCGCAAA
CGAAAAAGGCCGCGATGCAGGGCATCGCGGCCTTTCGGGACTGACGCGGGCGGGGCGTCA
GCGCAGCTTGTTGAACAGCGACATCGACTGCATCTGCGAGAAGATCGTCTGCGCCGCCTG
CAGCGCGGTGCTCTGCAGCTGGTACTGGCTCAGCGCATCGGCGTAATCCAGGTCGCGCAT
CTGCGACAGCGTGGTCTTCAGGGTCACGCCATTGGCCTCGCGCATGTCGGCGGCATTGTC
CAGCGCCTTCAACTGCGCACCGCCTGCGGCACGCGAATCGATCATCCGCTCGGAAGCGCG
CGCCACGTCGCGCAGTGCGCTCTGCAGCTGGTTCTGCTGCGCAGTCATCTGCGCGGTGGT
ACCGGTGTCGGCACCCAGCGCCGCCACCAGGTTGTCCATGGTGGAGAAGATGTCGCGGCT
GCTGGCGGCCTGTACGCTGAAGCTGTCACCCGCCGCCGGTGCGCCGGTGATGCGCAGGCG
CACACCGTTCACTTCCAGATCGTCGCCGGCCTTGTAGGTGCCGGTTCCGGTCACGTTGCC
CGCACCATCCACCACCTCGTACTGGTTGCCAGTGGTGAAGCGCACGCTGAAGCCCTGGCC
GTTCCAGCTGTCGCTGCCGTCGCGGGTGATGTTGGTGAGCACGCCGTTGCCGGTGTTGCC
GGCCGCGGCGCTGCCGTCGACGAAGCCATCGCCGGTGGGAATGCGCATGAAGATCTCGCT
GCCGGGCAGCGCGTCCTTCACGTAGGTATCCGGACCGACTTCGACCTGGCGCTGGGTCTG
GTCGCCACGGTAGACCACTTTGCCGTTGATCTTGGCAAACGGCGGGTCGCCGTCGTTGGT
GCCACCGAACACGTAGCGGCCGGTGCCATCATCGGCGTTGGCCAGCGACAGCAGGCCGTC
GCGTATCTGGTTGACCTCGGTGATCAGCGTCTTCTTGTCCGCCGCGCTCAGCGCCGGGTT
GCTGGCCTGGATGGTCAGATCGTTGACGCGTGCCATCAGGTCGTTGACCTGTGCCAGGGT
GTTTTCCTGCACGCCCAGGCGGTTCTGCACGTTGCCGGCATTGAGCTTCATGCGGTCCAG
TGCAGCCAGGCTGCGGTCAAGGCCGACCGCAGTGCCGGCGGCAACCGGATCGTCCTTGGC
GCTGACGATCTTGCTGCCGGTGGCGATCTGCTGCTCCAGGTGGCTGAGCTTGGCCTGCTT
GGCCATCATCAGCGACACCGACTGGTTGAACATCATGCTGGTGGAGATGCGGCTGCTCAT
CGGCGGACGGCTCCCAGGATGGTCTGGAACATGCTGTCGGCGGTCGAGATCAGCTGCGAG
GCGGCCTGGTAGGCCTGCTGCAGGCGCAGCATGTCCGCCGCTTCCTCGTCCAGGTTCACG
CCGGAGACTTCGTCGCGGGCTTCCTGCGCCTTGTCATTGATCACCAGCTGCGCGTCGAGC
GAGTACTCGGCCGAGCGGGCGGCGGCGCCGACCTGGGTGGTCAGGCCACCCAGCGCGCCG
TTCAGTGTCACCGTTCCGGCGTTGAACGCCTTCGCGCTTTCCACCTTGGCCAGCTTCGAC
GCGTTGCTGTTGTCCGACGAACCGGCCGGGGTCGGGGTGATGTTGAAGGTATCGCCCACC
TTCGGTGCACCGTCCAGCACGAAGCTCCAGCCGTTGGCGCTGATGGTCTGGCCGGGCGTG
TAGGTCTGCGGCGGCCCACCGTCGATGGTGTAGGTGGTGGCCGAGGTGAACACGATCGCC
GACGGATTGCGCAGGTTGGCGTCGGTCGAATCGGTGACGGTGACACCGCTCAGCTTGCCG
GTACCGGTGTTGGCGGTGGCGGCCGCGCCCTTCACCGCTGCAGCGGCGGCGATGCGCGAC
GGATCGGTGATTGCCACTTCCATGCTGCCGGCCACGCCCGCGGTCGGCTGCAGCAGGAAG
CGGTCATTTGCAGCCGGCGTACCGCCGACGACCAGCTTGACGCCGTTGATCACCAGCGGA
TCGGCGGCGGTGCCGGTGCCGGTCAGCGGGATGCTGGCGCCGGTGTCGGCGCGGCTGGCC
TTCCAGTTGGTGCCATCGAACTGCAGCACCACGTTCTGCGCGTCCAGCTTGCCCAGGTCG
CCGTAGGTTGCGCTGAGGCTGGCGGTGCCGGTATTGCTGTTGTTGCCGGTGACGCGCGGG
TTGCCGATGGTGAAGAAGTCCCCGCCCAGCTGGCCATACAGGTCCACGCCCTGGTGGTGC
GCCTGGTTGAAGCTCTCGGCCAGGCCCACCGCCAGCTTGCCCAGTTCAGCCTGGGCAGGG
GTCAGCACGGTGTCGCGGAATTCCAGCAGGCCACCGATCTGGCCGCCGACCGCCTTCGGG
TCGAGGCGGATGGTGTTGCCCTGGGTCTCCAGCGCCAACTGCAGGCGCTCGGGCTGGTAC
GGGTCGGCCACGGTGGTGACCTTGGTCGCCGTGGTACCCACCACCAGCGCGTTGCCGCCG
GCGGTGTAGACATTCATGATGCCGCCGTCCTGGATCACGGCCGTGCCACCGGTGTAGCCG
ATCAGCTGGGTGATCAGCTGGTCGCGGCGGTCGAGCAGATCGGGCGCCGCGGTGGCGACG
TTGGTGCCGATGGCGCCGTTGATCTGCGCGATTTCCTGCGCCAGGCGGTTGACCTCGGTG
GCACCGGCCAGCAGGCCGTTGTTGACCTCGCTGTTGAGGTTGTTCAAGTGCGTGTTGAGC
TGCACGAAGCGGTTGGCCAACGCCTTGCCGCCGTCGAGCATGTTCTGGCGGTCGGCGGTG
CCGGCCGCGTTGGACGACAGGCCACTGACCGAATCGAAGAAGTTCGACCAGACGCCGGCC
ACATTGGTGGCCGCATCGGAGAACAGCGCGTTGACCCGGTCGGCCATGCCCGAAAGCTGT
TTCAGGCGCGCCAGTTCACCGCTGCTGTCGAGCAGGCGCGAGATCGCCAGCTGGTCGGCC
GTGCGGCGGATGTCAGTGATCCGGGTGCCGTTGCCGACCGTGCCATAGCCGTAGTTCTGC
GGGTCGGCGGTAGCGAAGTTGACCTTCTGCCGGCTGTAGCCGGGCGTATTGAGGTTGGCC
ACGTTGTGGCTGGTGGTCGCCAACGCACGCTGGAAGGCGAGCAGGGCACCGGTACCGGTG
GAAAGTACGCTGGACATGGGGTTCCTCAACGACGGGTGATACCCAGCGCCGCGGTCGCGG
TGCTGGCGAAGGTCTGGCCAAGGCGCGCGCCGGCGTCGGTCACGGCCGCTACGGCACGCT
CGATGGTCGGGCCACCGGCGATCGCGGCGATCTTGGCCGCATAGCGTGGGTCGGTGGCAT
AGCCGGCGCGCTGCAGGCCACGGGCGAAGCCCTGCACGTCGGTGCCGGCCTGCAGGGCCT
GCTGGTAGCGCGGGCTGGTCTTCAGCAGGCGCACGTAGTCGGCGAAGCTTTCGGCCGGCG
AGCTGTAGGCGCGGAAGCTGGCGGTTTCGTTGCGGCGCACGCCATCCACGTATTCGTGGG
TGCCGGCTTCAACGCGCTGGCCGCTCCAGCCGGTGGCCTTGATGCCGAACAGATTGTGCG
AGGTACTGCCGTCGGACTGGCGGATGTGGCGCTTGCCCCAGCCGGTTTCCAACGCGGCCT
GGGCGACCAGCGCACGGGCATCCACGCCCAGTTCCCTGGCCGCGCTCTGCGCGTGCTGCC
AGATGCTGGCGACGAAACCTTCCGGCGTGTGCGGCCCCAGCTGGGCCACGGCGGTGCGGG
TAGCCATCGCATCGGCCTGGCTCATGGCCGTACCGCGGTTGCTGGCCGTCGCCGACCACT
GGTCGTTGTTGGTGGACCAGTCCTCGCCCTGCAGGTTGCCGATGTACGGATCCTCGGTGC
CCAGCGAGCGGTGCAGGCTGCTGCTCTCGCGACCGGCGATCAGGTCCAGTGCCTGTTCCA
TCGGTGCCAGCGCGGCCTGCGCGCCGTGCTGTGCGCCGGCCGCCATCTGCTGCAGCATGC
GCACGGCCTGGCTGCCATCTTCCAACGGCAGCGACGGTGCCGGCTTGTCCGGCGCGTTGA
GCTGGTAGGCGCGGCTGGCCTTGGCCGGATCCACGCGGGTATCCAGCGCGGGGCCGTCGG
CGGCCTGGCCGGACAGCTGGCGGCTGATCATGCCGGACAGGCCCAGCCCCTTGCCGCGGG
TCATCGCCTCGGCGATCTTCTGGTCGTACATGTCGCGGAACATCTTGTTCTCGCCGGGAA
ACAGCGAGTCGCCGAAACTGGCATCACGCATGCTCTTGACCAGCATCTGTGCGAACTGGC
CTTCCAGCTGGCGTGCGACCTTGTCGATCTTGGCCGGGTCGTTCTGCTGCGCCGGGTGCA
GGTCGAATGCGGGATTGATGCGCATGTCAGATCACCTCGAGCTCGGCACTCAATGCGCCG
GCCTGCTTCAGGGCTTCCAGGATCGCGATCAGGTCGCCCGGCGCCGCGCCCACGGCGTTC
ACCGCGTGCACGATCTCGTCCAGGGTGGTGCCGCCGCTGAACTTGAACATGCGGCTGCCG
TCGTTGGTGGCGGTGATGGTCGACTGTGGGCTGGCCACGGTACGGCCACCGGACAGGGCA
TTGGGTTGGCTGACGTTGGTGTTCTCCTGGATCGTCACCGTCAGCGAACCATGCGAGATC
GCGGCAGGGCCGACCCGCACCTGCTGGCCGATGACCACGGTGCCGGTGCGGGAATTGACC
ACGACCTTGGCCGGGGCGCTGCCCGGGGTCAGCTCCAGGTTCTCGATGCGGGCCAGCAGG
CCGATGCGTGCGCCCGGATCGGTCGGCGCAGTCACGGCCACGGTCACGCCGTCGACCGCA
CGCGCGGCGCCTTCGCCGAACGCGTTGTTGAGTGCGGCGACCATGCGCGAAACGGTGGTG
AAATCGTTGTTGTGCAGGTTCAGCGTGATGTCGCCGCCATTGGCCAGCGGGTCGGGCAGG
GCACGCTCGACCGTGGCGCCATTGGGAATGCGGCCCACGCTCGGTACGTTCACCGAAACC
CGCGAACCATCCTTGCCCTGCGCACCAAAGCCGCCGACGATCAGGTTGCCCTGCGCGATC
GCATAGATCTGGCCGTCGGCGCCGCGCAGCGGGGCCATCAGCAGCGAGCCGCCGCGCAGC
GAGACGGCGTTGCCGATCGACGACACGGTGATGTCGATCGGCTGGCCCGGCTTGGCGAAC
GGCGGCAGCTCGGCATGGATCGCGACGGCCGCAACATTCTTCAGCTGCGGATTGACGTTG
GCCGGTACGTTCACGCCCAGCTCGCCGAGCAGGTTCTTCAGGCTCTGCACGGTGAAGGGC
GCCTGGCTGGTGCGGTCGCCGCTGCCATCCAGGCCGACCACCAGGCCGTAGCCCACCAGG
GCGTTACCACGCACGCCGCCGACCTGGGCCAGGTCCTTGATGCGCTCGGCGCTGGCCGGG
GCTGCCACGACGAGCAGCATCAGCGCGACGAACGACGCCACGCGGCGCTGCCAGGAAGAA
GAGGGGAGGAGTTTCATGGCCATACTCAGAACGGCGTCAGGCCGGAATTGAAGAAGCGGC
TCAGCCAGCCCATCGCGTTGGACTGCGCGACCGGGCCGCGGCCGCCGTAGACGATGCGGG
CTTCGGCCACGCGGCTGGAAGGAATGGTGTTGTCCTGGCTGATGTCGCCCGGGCGCACGA
TGCCCTGCACCTGCACCAGTTCATCACCCTGGTTCAGTCGCAGGTTCTTCTGCCCCTGTA
CCACCAGGTTGCCATTGGGCAGGCGCTGGATCACCGTGACGGTGACACTGCCCTGCAGGC
GGTTGCTCTGCGCGCTGTTGCCCTTGCCGGTGAAGTCACGCGCGCCCTTGGCCGTCGCAC
TGAGGATGTCCTTGCCGCCCAGGGTGACCGGCGCACCGAGGATGGACGGCGTGCCCAGGC
TCAGGTTGGATTCCTTGTTGGTGGCCGTGTTGGCGCTGGTCTGCGCGGTGGTGTTTTCCA
GCAGGGTGATGGTCAGCAGGTCGCCGACATCGCGTGCGCGGCGGTCCGAGTACAGCTGCA
GGGTCGGGCCGGCAGCGTAGATCGCACCGGCGGTCGGCGCGGCCTGCGGCGGCATGATCG
GCTGGATCGGTGCCATCGCCGCGTAGGGGCGCACGTCGCCGGCGATCACGCAGCCACCGA
GCAGGGCGACCACGGCGCAGGCGAGGGCAGTGCGGGTGAATCTGGAAATGGGCGACATGG
CGGTTTCCCGGTTGGGCCGGTCAGAGCTTGTTGTTGAGATAGCCGAGCATCGAATCGGTG
GTGGAGATCGCCTTGGCGTTCATTTCGTAGGCGCGCTGGGTTTCGATCATCGACACCAGC
TCTTCGACCACATTGACGTTGCTGCCTTCCAGCGCGCCCTGCACCACGGTGCCGAGGCCG
TTGAGCCCGGGATTGCCGTTCTGTGCCGGACCGGAAGCGGTGGTTTCCAGGAACAGGTTC
TCGCCGCGCGCCTGCAGGCCGGCCGGATTGACGAAGTCGGTCAGGGTCAGCGCACCCACT
TCCACTGACGCCGCGCCGTCGGCCATCTTCACGCTGATGGTGCCGTCGGTACCGATGGTC
ACCGACTGTGCGCCCTCGGGAATCTGGATGCCCGGCTGCACCGGGTAGCCGCTGTTGGTG
ACCAGCTCGCTGTCCTGGTTGATCTTGAACGAGCCATCACGGGTGTAGGCCGAGCTGCCG
TCGGGCATCTGCACTTCGAAGAAGCCGCGGCCGTTGACCATCACGTCCAGCGCACGGCCG
GTCTGCTGCTGGCCACCCTGCTCGAAATTCTTGGCGGTGGCGACCACGCGTACACCGGTA
CCCAGCTGCAGGCCGGTCGGCAGCTGGGTCTGCGCCGACGAAGAGCCGCCGGGCTGGCGC
ACCTGCTGGTACAGCAGGTCCTCGAAGCTGGCACGGTCCTGCTTGAAGCCGGTGGTGTTG
GTGTTGGCGAGGTTGTTGGAAACCACCGACATGCGCATCTGCTGCGCATCCAGTCCGGTT
TTCGCGATCCACAATGCCTGGTTCATCTTCGGTGTCCTGTCTGGGTAAAGCCGGCCGCGC
GATGCGGCCCCTGGTAACGGGTGTGCAAGGGGTGTGCCAGCGCCGCGCCCGGGCGGCGCC
GGAATTCCGTCAGCTGCCCAGGCGCAGCAGGCTGTTGGCACTGCGCGAGTTGTCGTCGCC
GTGCTTGATCACCTGCACCTGCATTTCGTACTGGCGCTGCAGCTGGATCATCTGCACCAG
TGCACCGGCGGCATCGACGTTGCTGCCTTCCAGCTGGCCGCTGTGCACGGCCGTGCCCTG
TGCCGGTGCGAACGGCTGCAGTGGGTCGGTGTTGCGGAACAGGCCATCCAGGCCACGCTC
GAGGCGCTCGTCCGGCGCCTGTACCACCTTGATCCGGCCGATCTGCGCCATGGTCTGCGG
GCCTTCGCCCTGCGGGATGATCGAGAGCGTGCCGTCGGCACCGATTTCCATCGCCTGGTA
GGGCGGAATGGCGATCGGGTTGTTGTTGTCATCCAGTACCGGACGGCCGCTGGAGGTCAC
CAGCTGGCCGTTCGGGGTGACCGACAATGCGGCGCCGCGCGTGTACGCCTCACTGCCGTC
GCTGGACTGCACGGCCAGCCAGGTGCCGGTCTGCAGGGACAGATCCAGCGGCTTGCCGGT
GATGTGCTGCGAGCCGGGAGTACGGTTGAAGCCGGCGTCGACGTGCAGCGCATCCACCCG
CGAGGCAAAGCCCGGGCCCTTGATCGGGAACGCTTCGGTGTTGGCCAGCGCTTCCTTGAA
GCCAGGGGTGTCCGAGTTGGCGAGGTTGTGGCTGAGCGTTCCCTGCGCCTGCAGGGAGGC
GCGGGCACCGGTCATCGCCACGTAAAGAGCTTTATCCATGCGGGGAGTTCCGTGACAGGG
TCAGCAGCTCATCAACGGATGTTGATGACGGTCTGGGTGATCTGGTCCTGCGTGGTGATC
ATCTGCGCGTTGGCCTGGAAGTTGCGCTGCGCGGTGATCATGTTGACCAGTTGCTCGGTG
AGATCGACGGTGGACGCTTCCAGCGAGCCGGCCTGGATCTTGCCGAGGTTGGAGGTGTCC
GGCATGCCGGTGCGCGGCGTGCCCGATTCGAAGGTCTCCACCCACAGGTTGTTGCCCTTC
GATTCCAGGCCCTGCGTGTTGTTGAAGGTGGTCAGGGCGACCTGGCCCAGCGGCTTGTCG
TCGCCGTTGGAATAGCGGGCGTAGACCACGCCGGATTCGGACACGGTCACTTCGTTGAGC
TTGCCGGCGGCATAGCCGTCCTGCTGGGTGTTGCGCAGGGCGAACTTCTCGCCGTACTGG
GTGGAGCCGCTGATATCCAGCGTCATGTTCAACTGGCCGGCACCGGTGGTCGGGGTGAAG
GTGCCGAGGCTGACCTTGCCGTTGGCAGGTGCGACCAGCTTGCCGCTGTTGTCGAAGGTG
ACCGGGGTCGGTGCGCCGGCCGGCTGGCCATCGACGTAATTGCGCACGGTCCATTCGTTG
GGGTTGGCGCCCTTGACGAAGTACGAGACCTGGATGTGGCTCACGCCCAGCGAGTCGTAC
ACGGTGATGCCACCGCTGGAGTGGTTGTAGCTGTTCGAATCGGCCGGGTCGAAGGTCGCC
ACCGTCGGCTGCTTGGCGTTGGCCGGCAGGGTGAAGCCAACCTTCACTTCGCTGGTCTGC
TTCGGCGGGCTGTCGGTGGTCAGCAGCTGCAGGTCGACCAGGCGGCCTGCATCGAAGTTG
GTGCCATCGGCATTCGGCGCGAACACCTGCAGGCGCGCACCCTGCGGGTTGACCACGTAG
CCGGCCGAGTCGGTCTGGAAGTTGCCGGCGCGCGAGTACACGCGCGAACCATTCATGTTC
ATGGTGAAGAAGCCTTCACCGGAAATGGCCATGTCCAGGCTGCGCCCGGTCTGCTCGTTG
TGGCCCTGGATGAACTGCTGGGCGACGTTGGAAACGCGCACGCCCGAGCCGGTCTGGTTC
TTCGACAGGCCGTAGCTGGTCGAAGCGAACAGGTCGGCGAACTCCGCGCGTGACTGCTTG
AAGCCGGTAGTGTTGACGTTGGCGACGTTGTTGGCGGTGACGCTCAGGTCGGTGTTGGCG
GCGTTGATGCCGGACAGCGAGACATTGAAGCCCATGGGATGCTCCTGGTTGATGCGGAAG
GTGCGGCTCAGCTGACGCGGAGCACGTAGTCGATCGGGGCCGTGCCCAGGCCCTTGAGGT
TCAGGTACAGGCCGTCGGAACCAACGGTCACGCTCTCCACCGGCGCCTGTACGTAGGTGG
ACAGCTTGGTGCTCTTGCCGGCGGTGTCGACATGGTTGGCGACGATGGAGTACTTGCCCG
GCTCCATGCGCTTGCCGTTGGCATCCTTGCCGTCCCACTGGAAGGCGGTTTCGCCGGCAG
CCTTGGCTTCCACGCTCAGCGAGGTGACCTTGGCGCCGTTGGCGTCGGTGATGTCCACGG
TGATGATGCCGGCCGACGGTGCAGCCACCGTGCCTTCGACATTGCCTTCCTTCTCCAGCA
CCAGCTTTTCCGACGGCACCAGCACCTGGTGGCCGACCAGCGCAGCGCCACGCAGCACCT
GGTCGCTGGCCATCGACTCCTGGAAGCCCTTCACCGTCTTGTTCAGATCGGTGATGCCCT
GCACGGTGGACATCTGCGCCATCTGCGCGACCATCTGCGTGTTGTCCATCGGCTTCAGCG
GATCCTGGTGCTGCAGCTGCTCGGTCATCAGGCGCAGGAAGTCGGCCTGGTCCAGCGTGT
TCTTCTTTTTCGTGGCGTTGCTGTTGGGGGCGTTCAGGCCCAGCGCGGAATAGACGTCCT
GGCTGGTCTGGTTGTTGACGGCGGTGGTCATGGCGGTATCCGGTGCTGCGGGCCTCAGCG
GCCCATGGTCAGGGTGGCCAGGGCCAGTTCCTTGGCGGTGGTCAACATCTCCACGCCGGC
CTGGTAATTGCGCGAGGTCGAGATCAGGTTGACCATCTGCGCCACCGGATCGACATCGGG
CTGGTAGATGTAGCCATCGGCGTCGGCCAGCGGGTGGCCCGGCTCGTAGCGCTTGATCGG
CGCGGCCTCGCTCTGGGTGATCTCCTTCACCTTCACCGAGGTGATGTTGGGATCGTTCTT
GCTGGTGACGGCCTGGAAGATCGGTTCCAGCGGCTTGTACACGGCGTCGGCGGAACCGGC
GACGGTGTCGGCATTGGAGAGGTTGGAGGCGATGGTGCTCATGCGCACCGACTGCGCCTG
CAGCGCGGAGCCGGCGATGTCGAAGATCGGCAGGTTGCTCATGGCTTATTGCCCCGTGAT
CGCGGTCAGCATGGAACGCACCTTGCTCTCGACGAAGCTGAGCGAGGCGCGGTATTCCAG
TGCGGCGCGGCCATAGGCGGCACGCTCGGCATCGGGGTCGACGGTGTTGCCGTCCAGGCT
GGGCTGCACGCCTTCGCGCGCGATCTGGAACGGGTTCAGGCCACTACTGATCTCGTAGTG
CTGCTCATGGGTGGTGGCCATCAGGCCATTGGCATCCTGCCCCTGGGCGTGGCGCAGGGC
GGCATCGAAGTCCAGGTCCTGGGCCTTGTAGCCGGGAGTGTCGGCATTGCCGAGGTTGCT
GGCGATCAGCTTCATCCGCTGTTCGCGCAACGGCATGGCCTGGGCGTGGACGCCCAGGTA
GTCGGTAATCAGGTTGCGCACGGTGCACTCCCACGGGAACGTTGCCCGGGAAGCTGCAAG
GGGTGTGCCAAATGGAGAGGGGGTCAGATCCCCGCAGGGGCTCTGACCCCGTGGTTGACG
CGTTGCGATGCGGGGTCGGAGCCCGTTCCGGGATCCGACCCCTCGGCGGGCCTTACGCCG
CCAGCGCCACCTTGCGCAGGCGGTCCAGCACGAAGTCGGCCAGCTCGTGCGGCGAGTACT
TGGCGACGAACGCATTGGCGCCGACGCGCTCGACCATGGCGTTGTTGAAGACGCCCGACA
GTGAGGTGTGCAGCAGCACGTACAGGCCGGCCAGGCCCGGGTGGCGCCGGATTTCCGTCG
TCAGCGTGTAGCCATCCATGGCCGGCATCTCGATGTCCGAGATGACCATGGCATAGCGCT
CGGCCGGGTTTTCCCCCGAGGCGTGGACCTGCAGCAGGTGGTCCAGCGCCTGCTTGCCGT
CGGAAAGCAGGGTGGCACCCACGCCCAGCTGGTCCAGCACGCTGCGGATCTGCTGGCGGG
CCACGCGCGAGTCGTCCACCACCAGCACCTGCAGCTGCGGGCCGTCGGCGGGCATGGCCA
TTGCCGGGTCGAGTACCGCTTCTCCGCGCAGCTGGGCGATATCGGCCAGCACGCTCTCAA
CGTCGATCACCTGGATCAGCTCGCCCTGGAAGCGGGTCACCGCGGTCAGGTAGCTCGACT
CGGCGCCCAGCTCCGGTGGCGGGTGGATGTCTTCCACCGCGATGTTGACGATGCGTTCGA
CGCCACTGACCAGGAAGCCCTGGATCGAGCGGTTGAATTCGGTGACGACCAGGTAGCCGG
GCGAGGTGTCCGCGTCCGGTTCGCGCTCGGGGTGGCCGATCGCCAGGCCCAGGTCCAGTA
CCGGCACCGAGCGGCCGCGCACGTCGGCCACGCCGGAGAACTGGCTGGGCAGGCCGGGCA
CCTGGAACAGCTCCGGGCGGCGCAGGACTTCCTGCACCTTGAAGACATTGACGCCAAAAA
GCTGACGTCCGCCGAGGCGGAACAGCAGCAGCGCCAGGCGGTTGTGGCCGGCCAGTCGGG
TCCGCTGGTCGATCCGGTTGAGCAGGTCATGGGACATGGCTGCTGTATCGGCGTGGTGGG
GGCGGAACTTGAGGGCGCTCTGTCGTCCGCGCGCTCCACATCGCGTTTGTAGAGTCGACT
GTCAGTCGACTGCTCTTCGATCCGATCACGGGAAACCCCGCGCTTCGCGCGAAAGTCGAC
TGGCAGTCGACTCTACCCATCCGGTCGAATCCCCATCCCGGATCCGATCAACGGGACCCG
GTCTCTGGCACACCCCTTGCACGCTGCTGGGCCAGATCCCATCGACAGGAGGCGCCATGC
GCCGGGTCACATCGCTGTTCGCCATCGCGCTCGCCCTGGCCGCGCCGTGGGCGGGCGCCA
CGGACTGGCAGCCGGTGGCCAGCATCCGCACTGCGGCGCTGTCGACGCTGCCTGCCGGCA
GTGAAGGCGAGGCGCAGGTGGCCGATGCGCTGCGCCTGCCGAAATGCGGCAGCGCGTTGC
AGGTGCAGCCCACCGCCAACACCACGGTGGAGGTGAGCTGTCCCGATGCGGGCGGCTGGC
GCCTGTTCGTGCCGGTGAAGGTGCGGCGCAACCAGACCGTGCTGGTGCTCAACCGCGGAA
TCGGCACTGGAGAAACCCTCACGGCCGCCGATATCACCACTGCCCAGCGTGACGCTGCCC
GGATTGCCGGCGCGGTGCTGTCCGATCCCAATGCAGCGATCGGCCGCATCGCCCGCCGTC
CGTTGCAGGCCGGAGCCCTGCTGTCGAACAACGATCTGGTGGTCCAGCGTCTCATCAAGC
GAGGAGACAATGTAGCCCTGGTGTCGCGTCGCGGCTCGGTCGAGGTGCGCATTGCCGGCC
GTGCGATGGGTGATGCCGGTGAGAACGAGCGGGTCTCGGTCGAGAACCTGTCCTCGCGGC
GGATCGTGCAGGGCACGGTCGACGCCGCAGGTGACGTAATCGTGGCGCGTTGATTTACCG
CAAAATATCCCTAAAGATCACGGCCCTGCGGCCGTTATCCCTTGTGAACGGCAACTCCAG
GACACCCCATGAGCCAGAAAATCGACGGCAACCTGCAGGTCCCCCAGGCACTGCGCAGCG
TGACGACCCCGGCCAGCAAGCCCGGCGTCAGCACCGATGCGGCGGCGCGCCCGGTCGAGG
CGGCCGACAGCCTGCGCCTGACCGGCGAGGCCACCAATCTGCAGGCCATCGAGCGTGAGC
TGACCACCGCCCCGGCGATCGACGCCCAGCGCGTGGCGGCCGTGCGCGAGTCACTGCAGA
ACGGCACCTACAAGATCAATCCGGACGCGATCGCATCGCGCATGCTCGATCTGGACCAGC
AGCTGCACGGATGACTGCGGCGATGAGCGAGCCGCTGCAGCGCCTCGCCCAGGCCCTGGA
CGTTGAGCGCCAGGCCCTGGTCGAGCACGACGTGCACGCCCTGATCCGGGCCACCGGCGC
CAAGCTGGAAGCGCTGCGTGCGCTGGAAGGCGCGCCGCCGGTGGGCGAGGGCGAACAGCT
GCAGGAACTGGCCGAGCGCAACCGCGCCAACGGCGTGCTGCTGTCGCGCCGTCGCCGCGA
GGTGAACTGGGCGCTGCGCCAGCTCGGCCGTACCGAAGATGCCTCGGCCTACGATGCCAA
GGGCCAGTCGCACACGGTCAGCATCGGCCGGCCACTCGCCGTCGCCTGACGCGACGGCGG
TCGCACACCCCCTCCCGGTGGGCTGAAGCCCGCTGCATGACCGCGTATATTGGGCGCCTG
TTCGAACGCCCCGAGTCGCCGTGTCCGCTGCCAACGCCCTGGTTACCGCCCCCCTTCCGC
CGCAGCCGGTGCTGCAGGCCCTGCTTGAGCGCCTGCGCGAAGGCCTGCTGCTGTTCACTG
AAGACGGGCAGGTGGCCCTGGCCAACCCGGCCGCGCAGAACCTGCTGGCCAGTGGCTCGG
ACGGCGGATTGCCGCCGCCGCAGCGGCTGCGCGAGCTGCTCCCCCCTGATGCACTGGAGC
AGGCCCGCCAGCATGGCCACTGGAATGGCAGCCTGCCGCTGGGCGAGGGCGTGGTCATCG
CCCACCTGTACCACCATGGTCCGGTCGGCGAAGGGCATTTCCTTGCATTGTTCCGCCACA
TCGAAGGGCAGGAAGACTACGAGCGCGAACTGCAGCAGCGCCACGCCGAGCTGCGCCAGG
CCTACCTGCGCCTCAATGGCACCCAGGAAAAGCTGCTGCAGTCGGAGAAGATGGCCTCGA
TCGGCCAGCTCGCCGCCGGCGTCGCGCACGAGATCAACAACCCGATCGGTTACGTGCACT
CCAACCTGGGCAGCCTGCAGGAGTACCTGCGCAGCCTGTTCACCGTGATCGAAGCCTACG
AGCGCGCCCTGCGCGCGCCGGACCCGAAGGCACTGATTCCGGAAATCGATGACATCCGTG
ACCGCCTGGACATCGACTTCATCAGCCGCGACCTGCCGCAGCTGATGGCGGAATCGCGCG
AAGGCATCGAGCGCGTTACCCGCATCGTGCGCGACCTGAAGGACTTCTCGTATTCCGGTC
GCGACGAATCGTGGAAGCTGGTCGACCTGCACGCGGGCCTGGAATCGACCATCAACATCA
TCTGGAACGAACTCAAGTACAAGGTCACCCTGGTACGCGAATTCGGCCAGTTGCCGCTGG
TGGAGTGCCTGCCGTCGGAGTTGAACCAGGTCTACATGAACCTGTTGCTCAACGCTGGCC
ATGCCATCGCCGAGCGCGGCACGATCACCGTGCGCACCGGCGTTGATGGCGATCACGTGT
GGGTTGAATTCGAAGACACCGGCGGCGGCATCTCGCCGGAACTGCGCCAGCGCATTTTCG
ATCCGTTCTTCACCACCAAGCCGGTCGGCAGTGGCACCGGTCTGGGCCTGTCGATCTCCT
ACAGCATCATCAACAAGCATCACGGCCGCATCGACCTGGACAGCACCCCGGGCGTGGGCT
CGCGCTTCCGCGTGGTGCTGCCGGTGAAGCAGCCGCGCTGACCGCTTCCGAAGTGGAACC
GGACACCCAGAGCAGCCGGCCAGCGGCCGGCTCTACCGGGGCCTATCGATGGTAGTGCCG
GCCGCTGGCCGGCAACCTCATTGAAACCGGACACCCAGGGCAGCCAGCCAGCGGCCGGCT
CTACCGGGGCCTATCGATGGTAGTGCCGGCCGCTGGCCGGCAACCTCATTGAAGCCGGGC
ACCCAAGGCAGCCGGCCAGCGGCCGGCTCTACCCGATCATCACCGCAGCGGCCGATCCTC
GCCACCATCCCCGGTTTCCACCGGTGCCGGGCCGGCATTGCTACGGCGCTGTTCTTCGTA
CGTGCGGAATGCCTGGTGGATGTGCTTGCGCAGCTCGTCGTCGTTCCACGGCTTGGTCAG
GAAGCGATAGATCGCGCCGCGGTTGATCGCATCGGTCACCGTGTTCAGATCGGTGTAGCC
CGACAGCACCAGGCGGATCGTATCCGGATACAGCATCTTCACCCGGCCCAGGAACTCGGT
GCCGCTCATGTCGCTCATGCGCTGGTCGGACAGGATCACCTGCACGTCGTTGATCGCCAG
CAGATCAAAGGCGTCACGCACGTTGCCAGCGGCCAGGATGCGGTAGCCGTCGCGGCGGAA
CAGGCGCACCAGCGAGCGCAGCACGTTCTCCTCGTCATCCAGCAGCAGCAGCGTCCGGTC
CGGGCGCGTTTCGGCGAAGGCTTCCGGGCGCAGGTAGCGGCGGCGCAGGGTCATGCCGGC
GGCATCGGCCGACATCGGCTCGCCGAACAGGTAGCCCTGGAACACATCGCAGTCGTTGCG
GCGCAGGAACCCCAGTTGGGCCTGCGATTCCACGCCGTTGGCAATCACGGTCATGCCCAG
CTGGTGGCCCATGGCAATGATCGCGCGGGCAATGGCTGCTTCGCGATTTCCAGCCGGTGC
GCTCTTGATGAAGCTGCGGTCGATCTTCAGCTTGTCCACCGGGTAGCGCACCAGCGCGCT
GAGGCTGGAATCGCCGGTGCCGAAGTTGTCCAGGCTCAGGCTGATGCCTTCGTTGCGCAG
GTTGGCCAGCGTTTCATGGACGAAATTGACGTTGTTGGTCAGCGCGCTCTCGTTGATCTC
CAGCGTCAGCATGTGCGCCGGCACGCCCGCGGCCTGCAGCAGGGACATCACCTCGGCGAA
GAAGTTCGGCCGCAGCAGCTGCAGGGTGGACACGTTCACCGCGATGGTGAAGTCATCAAA
GCCCTGGTCGCGCCACAACCGCGCCTGCTTCAATGCGCCTTCCAGCACCCAGGTGCCGAT
CTGCACGATGATGCCCAGGCGCTCGGCGGTGCGCATGAAGCGCTCCGGCACCAGCATGCC
CAGGGTCGGCGACTGCCAGCGCAGCAGCGCTTCCATGCCGACCACGTGGCCGTCGCGGGC
GCTCACCAGCGGCTGGTAACGCAGCTTCAGCTCGCCATTGGGAATGGCATCGACGATCTG
GCGCGCGATGATGCTCTCGCTGTGCGCGCTCGGCGGGGTATCCACGGCATGGATGCGCAC
GGCATTGCCGCCTTCGCGGGCGGCCTGGTACAGCGCATCTTCGGCATGGTCGAGCAGGCG
CGAGGCGCTGCTGGCATGTTCCGGGCACAGGCTCACGCCCAGCTTGCCGGTCATGAACAG
CGTGTATGGAAGCACCGACAGCGGCAGTTCCATCTGCTGGCGGATCTCTTCAGCGAAGTC
CTCCGGCAGCGGCAGGTCCGCGGTGCGGGGCACCGCGATCAGGAACTCGTCGCTGCCATG
CCGCCACAGCTTGCCACGCCCGCGCAGGTAGGACTGCAGGCGCTGCGCCACCAGTACCAG
CGCCTGATCGCCCACTTCGGCACTCATGTTCTCGTTGACCGATGCGAAGTGGTCGATGTC
CACGTGCATCAGCATCAGCGCAATGCCGCCGGAGGCCGCCTCGGCAACCATCGCCTGCAG
CTCGGGGTTGCCGGCGCCAAGGCGGTCGGGGGCATCATCGATGCTGACCGGGGGCAGGTT
GGGATTCCACATAGGCTCAGTATTCCGGTGAATCGACGGCGGCCATGCTGGTCGCCTGGT
AGGGGAGGTGGACGTCGATCAGGGTGCCCTCGCCATGCGCGGATTCGATCCGCACGTGGC
CACCGACGCTCTGCGCGCGCTCGCGCATCACGATCAGGCCGAGGCCGCGCGGGCCGTCCG
GATCGAAGCCTTCACCATCATCGCGGATCTGCAGGTGCAGGCCACGCTGGCTGACGTCGC
GCAGCTGCAGCAGGACCTGGCTGGCGCGCGCATGGCGCAGCGCATTGGTCAGGCTTTCCT
GTGCGATGCGGAAGCAGGCTTGTTCGATGCTGTTGTCGGGGCGGTGCGGCAGCGGCTCGA
TCTCGGCCAGCAGCTCCACCGGCGAAGAGCGGAACAGCACCCGCGCCTGCCAGCTCAGCG
CCGCCTCCAGGCCCAGTGCATCCAGCTGCGGCGGGCGCAGCAGGGTGGAGATGTCGCGCA
GCTTGGCCACGGTGGTGTCGGCCAGGCTGACGATCTGCGCCAGGTCCTCGCCACGACGCT
TCGGATCGTCCTCATCCTGCGCCGCATGCGCCGACAGCTTGATCGCGGTAATGGCCTGGC
CGATGTCATCGTGCAGGTCGCGCGAGATCGCGCGACGCTCGTCCTCCTGCAGCGAGAACA
GCCGCCCGGCCATCGCCTGCAGCTCGCGATTGCTGGTTTCCAGCGCCCTGCGGGTGCGTT
CGGAATCGCTCAGGTCGCGTACGATCAGCAGCTTGCAGTCACGACCGCCGTAGCGCACTT
CGCCCACCGCCAGGCCGGCATGGAAGCTGCGGCCGTCCGCACGCTGCATGGCCACCACGC
TGCTGTGGCCCGGCCCCAGGTGGGGCTGGCCGGCGCGCAGCTGGCTGCGCACCCGTGGCA
GGTCGGCGGCAGCGACCAGTGCCGACAGCGGCTCGCCCAGCAGGGTGTGGCTGCCGTAGC
CGAACAGGCCGGCGGCCCAGGCGTTGGCGTACAGCACGTGCTCGTCGGAGAGGATCACCA
CGCCGTCGGGCAGTACCCGCACCAGCTCGCGGAACTGTTCCTCGCGCTCGCGCAGCAGGC
GCCGCGACTGCTCGCGCTCGGTCACGTCCTGCAGCGTCCCCAGCACGCGGCTGCGGCCGG
CTTCGTCGATACCGCTGGCCGCCCGCAGGTGCACCATCAATGCACGGCCGTCCATCGACA
GCAGCGGCAGCAGCACGTCCACCTGTACCGGCTCGCCGGAGCACAGTTCGGCCAGCAGCT
GTTCGGTCTGGGTGGCGGTGGCCGGGTCGGCCGGCACCAGCAGCTCATCGAAGCGGTGCC
AGCGCCGGGCCTCGGGCGGGCGGCGGCCGAGCAGGCGATAGACCTGGTTGGAATAGCGGC
CCAGCCCGGTGGACGGGTCCAGTTCCCAGGCGCCGATGCGGGCCAGCTCATGGGCTTCCT
CCACCCGGGCCAATGCCTGGTCGCGGCGCAGCTGGGCCAGATCCTCGGCGGTGCGGTCGA
TGGCGATCAGCAGGCGGGCGTTGTGGCCGTCGTAGCTGATGGCGTTGGAGCGCAGCTCCA
TCTGCCGCAGCGCGCCATCGCGCAGCTGCAGCTGAGCGCGCAGGATGCACAGCTCCTCGG
GCGCCTCGCGGATCGCCTCCAGCTTGGTCTGCAGGGCCTGGTCCTGGCCCGGCGGCCACA
AGGCGTCGATGGTCTGTTCCAGCAGCTCGTCGCGGTCCCAGCCGAAGGCGCTGCAGGCGG
CGGGGTTGGCATCGAGGATCGCCAGCGTGTCCAGGTCGTAGACGAGGATCGGCCCGGGGT
TGCCCTCGAACATCTGCCGCAGGCGCAGCTCGGAGGCCTGCTGGCGCGCATGGGTATGCA
GCACGTGTTCGGCCAGCGGGCGCAGCAGCAGATAGAGCAGGCCCGCGCTGGCCAGCGCGA
AGAACGAGCCCTTCAGGCCCTGCCACAGGGCCGCCTGCTGCGGATCGGGCACCAGCGCCT
GCACCACGCTGTCGGTGGAGATCATCCAGGCCAGCGCCATCACCAGGTAGCTCAGCACCA
CCCGGCGCCGGTCACGGCTCAGCGCCTGCGCCATCCGCGGGTCGGGAACTGGGGCGTTGC
CGGTCGGTTCTGCGGGCATGGACGGGGCGGGTGACAGGGGCGCCGGTCATCTTACCCCGC
AGCGTGCCGTGACCACTCAATTATCCGCCGCAGGCGCCGTTAACCACTGCGTGCCCCGCT
GACGGGCGTGTCATCCGGAGCAAGATCGCGTGGACCAAGGGATCATCGCCAGCCTGCTGC
AGCACCCGCTTGCGTCGGCGCTGGTCATCGTCGACCGTGCCGGGCGCCCGCTGGCGGCCA
ATCCGGCCGCGCGCGAGCATGGCCTGCCGGCCACCGTGGCGGCCTATGCGCCGATGCTGG
AAGATCTGCGCCTGATGGCCGCCGATGGTGGCATCGTTGCCTGCACGCTGCCGGGCGGCC
CGCGGGGGCACTACGACGGTCACCTGCGTGCGGTGCACGACGGTGCCGGCAACCTGCTGG
CGTTCACCCTGAGCATTCCCGAGCCGGTGCCGGTCGATGCGGGCGGGCGCTGGGAGCTGG
CACTGGACAGCGCCGGCCACAGCCTGTGGGACTGGGACATCCCCAGTGACCGGGTGGCGC
GCACGCCGGCGCTGGGCGACGAGACCGCCACTGAATTGCTGTCTCGCGTGCACGGCGAGG
ACATCGCCCAGGTGCGCGCCGCGCTCGACGAGCACCTGCGCGGGCACAGCGAGCAGTACA
GCGCACAGTTCCGTTTCCGCCAGGCCGATGGCCAGTGGCGTTGGGTGCTCGATCGCGGCC
GCGTGGTCGCTCGCACCGCCGATGGCCAGCCCCTGCGCATGGTCGGCACGCATACCGATA
TCGAGCAGCAGAAGCAGCTCGAATCGCTGCTGCAGGAACAGCAGCTGCACCTGAGCGAGG
CCCAGCGCATCGCCAGCATGGGCAGCTGGTCGTTTGATCCCAACAGCGGGCATTTCTGGT
GGTCGCCGGAACTGCGTTCGCTTCTGGTACTGGAGCAGGGCGCCGTTCCGGGCCAGCGGC
GGTGGCTGAAGCAGCTGCATCCACGCTCCCGCGGCGCGCTGCGCGCGGCATGGCGGCGGT
TGTGGCGCGATGGCCGCGCTGCCAACCTCGAGCTGGAGCTGACCCGCGGCCATGAGCCTT
CGCAGCACCTGCGGCTATGGATGCAGCCGCTGCTGGACATGGACGGGCAACCCAAGCGCC
TGCTCGGCCAGGTACAGAACATCACCGAACAGCACCAGACCGATGCGTTGATCCGCTGGC
GCACCGAACTGCTGAACCGGGTCTCCGCGCTGGGCCGCATCGGCGGCTGCGAGATCGAAG
TGCAGACCCGCAGCATGCAATGGACCGAGGAGTGCTACCGCATCCATGGCCTGCGCAAGG
AACCGATCACCCTCGACCAGGCGCTGGCGCTGTACACGGAGGACTCGCGCAACGCGTTCG
AGGCGGCGCTCGCCCGTATCGCCAACGGCGGCCTGCCCGAGCAGCTGGACCTGTGCTTCT
ACCGCCAGTCCGGCCTGCGCGTCTGGGTGCAGGTGCTGATCGAACTGGACCGCCGGGACG
GCCTGCCGCCGCGGTTCGTTGTCCTGTTCCGTGACATCACCCGCGAGCGCGAAGCCAACG
AACGCATCGAACTGCTGGCCCACTACGACCTGCTGACCGGCCTGCCCAATCGCGTACTGC
TCGGCGAACAGACCGCCGAAGCCATCGAGGAAGCACGCGACCGCGGAACCTCGCTGGCCA
TGCTGTTCATCGACCTGGACGGCTTCAAGACCATCAACGACAGCTTCGGCCACGCCACCG
GCGATGCGCTGCTGAAGGCCGCAGCCACCCGCCTGCACCAGAACCTGCGCAACAACGACC
TGTTCGGCCGCTTCAGTGGCGATGAGTTCATCGTGGTGCTGCGCGACCTGGCCGAGCCGG
AAGATGCCGGTCATGTCGCCCGCAAGCTGATTGCCTCGCTGGCTGAGCCGCTGCGCCGTG
GCGAGACCACGTTGAAAGTCGGCGCCAGCGTCGGCATCGCGATGCTGGGCGATGCGCAGA
CCGATTTCGACTCACTGCTGCGCGCGGCCGACGCCGCGATGTATGCGGCCAAGGAAGCCG
GGCGCAACACCTACCAGTACTACAGCCAGGACGCCCTGGCCCGCATCCAGCGCCGGCTGG
ACGTCGAGCATGCCCTGCATGGGGCGATCGAGCGCGACGAGTTCAGCCTGGCCTACCAGC
CGCTGCTGCACGCCCACCACGGCGAGCCACCGGCGATCGAGGCACTGTTGCGCTGGCACC
GCCCCGGCATCGGCTACTGCAGCCCGGCCGAGTTCATTCCCATTGCCGAAAAGTGCGGCG
AGATCGTGCGCATCGGCGACTGGGTGCTGAACGAGGCCTGCCGCCAGGCGACCGCCTGGG
ACCGTGCCGGACTGCACTTTGATCGCATCGCGGTCAACGTGTCGGCGGTGCAGCTGCGTG
ATCGCGGCTTCGCCGAGCGCGTGATCGAGATCTGCCATGCCCATGGCTGGCCGCCGCAAC
GGCTGGAACTGGAGCTGACCGAGTCGGCGCTGATCCGTGATACCGACATCCTGCGCCATT
GCTTCGACGTGCTGGAACGGCATGGCGTGCCGCTGGCGGTGGATGACTTCGGCACCGGCT
TCTCCAACCTCAATTACCTCAATCGCTTCCCGGTGGGGCGCCTGAAGATCGACCGCAGTT
TCGTGCAGGGCATGCTGCATGATTCGGGCACGGCCGAAGTCACCCAGGCCATCGTCCACC
TGGGCCACGCGCTGGGCATGAAGGTGGTGGCCGAAGGCGTGGAAACCCACCAGGAAGAAG
ACATGCTGCGCCGCCAGGGCTGCGACGAGATCCAGGGCTACCTGTACTCGCGCCCGCTCA
GCCCGCGTGATCTGGCGCAGTGGCTGCGCCAGCAGCGCCCGGCGCCAATGCGCACCGACG
CCAGCGGCGAAGCGGTGCTGGTGCGCTGAGGGTCTGCGCTGGCGGATGCCGGCGCGGTGT
GGCCTGACTCTGGTGCGCCCAGCCCTGGTGGGTGCCGACCGTTGGCCGGCACGGATGCCC
TGGCGCTCGCGATCATCCACGCATGGCGTGGAACTACCTGGGAAACTCCGCCTTCAACTG
CATGCGCAGGGCCTCGACGATGGCCGCATAGCGCCGCTTCTGGACCAGGTAGCTGGCCAG
GAACAGCGGCAGCACCAGCAGCATCGGTGCCACCATCGGGCGCATCGCCACCAGTGGCAA
CAGCAGCAGTGACAGGATTGCCACGAACCAGCTGCACAGGCCGATCACCCGCACCTCGTG
CCGTCGCGCGTTGAGAACGATGCGTCCACGCATCACCGGGAAGTAGCGCAGGCCGAAGCT
CGGTGCGAAGCTCTCGCGGAACGCCATGCTGCCATCGGGCAGCGCATGGAAGGCCAGTCG
CAGCCACTTGTCCTGCGGCAGGTCACGTTCCAGGCTGCCCAGCGAGAGCCGGGCCTGCAT
GGCCGGTGACGCCGCGATGCGTTCGTTGAACAGGGTGATGCCCCAGCTGAAATAGCCGGC
CACCCAGGCCATCAGAAGGACGGCTTCGAACAGGAGCACTGCGATCAGGGCGATGGCCAT
CGGTCTTCCATGAACGGGACCGGTGGATCATGCCATGCGGGACGGCCCATCCACGCAGGA
CGTGGATCTACTTCAGGGCTTCGCCATCCAGGCCCAGGTCCCATGCCAGGCCCAGCAGTT
CATCGTCGGCTCGGGAGGGGGTGGGGCGCGCATCGGCCAGCTGCTGCAGTTCGAGCAGTT
CCTCGCGGGCCACGTCTTCCAGCCGCTGCAGCTGCTCACGCACGCTCGCGTTGCGCGGGC
GCTCGGTGTCGGTGAGGGCGGGCAGGGCGCGGATCAGGGTCATGGTGCGCGTACAGGATG
CATCCAATGGCAGGTTACAGGCAAAGGCCCCGGACGAACCGGGGCCTTGCGGGCTGCCGG
CGAGGGCAGCGGACATCAGGATCAGAACAGCTCGACGGTGCCGGCGCCCATGCTCTGCTG
GGCGACGGGCTTGTGCGGCGGGCGTTCCCATTCGCTGCGCAGCTCGCGCAGGCGGTTGCC
GGTGCGCTGCAGCGCGGTGGCAATCTCTTCGTCGAACACGCCGCCATTGCGGTGCAGCAG
TTCCTGCAGGGCCACCGCTTCGCGGTTGATGGCAGTCAGGCGGTCCAGGTGGGTGTGCAC
GCCGCCCAGCGCCTGGGTGGCGATGTCTTCGAACTGCAGGGCACGCACGGCTTCGGCCAC
GCTGCCATCGATCGCACGGGCGCACTCGGACACTTCGCGCATGCCGTCGCCCAGCGAGGC
GTTGATCTGCGCGACGTTGTCGAGCATCGCTGCCGCTTCCTGGCGGGCTTCGCGGGAGCG
GTCCATATCGCGCGAGGCCATGTGCGAGACCGTCTCGCGCACCTTGGCAATGGCGTCCTT
GGAGCTGTGCGCCAGCTTGCGGATCTGCTCGTTGAAGGTGGTCGAGCGCTCGGACAGGTT
GCGCACTTCGTCGGCGACCACGGCGAAGCCACGACCGGCTTCACCGGCGCGCGCCGCTTC
GATGGCCGCGTTCAGCGCCAGAAGGTTGGTCTGGTCGGCGATCGACTTGACGTCTTCCAG
CAGCGCGAAGATGCCATCCAGGTGCTGCGCCATCTGGTCGATGTGCTGCACGGTGGTGCT
GCTCTGGCCGCTCACCTGCTCCAGCGCTTCCACCAGCTGTTCCATGCGGTGGCTGGCGTG
CTGGGCGAAACGGGCAACGTCGAGGCCGGCATTGCCTTCATCACCGGCGCGGTCGACGAT
GCGCGACAGGGCCTGGCTCTGCTGGCGCGACTTGCGGTTCATGGCATCGAAGCTGCCGCC
CAGGCTGGAGACGGCCTGGCGGATCAGGTCACGGGCGCGTTCCACTTCGCCACGCGAACC
GTCGATCTCGTTGCCGACGAAGTTGCGCAGCTCGGTCAGCAGCTGGTCCTGTTCGCGCAG
GACACGGGCGTGCTCGGGGGAACGATGTGCCTGGGCGCGGGTGGTCCACCACGCAAAGCC
GAGCCAGCTCAGCGTCATCGTGGTCAGGATCGCCCAGCGCAGGGCGGCCGGCCATTCGAA
ACCGATGGCGAAGGGGAGCAGCAGGGTCAGAGCCAGGGGGGCGGCCAGACGGATGAAAAT
GCGTGAGTACATGGACGTTCTCGGGAGGTGCACGGAGGATGTATCGGCCGTACCCCCTTT
CTCTTTAACGTCGATGTGCCTCGAAGTGCATTCTGAATGCGCCGGTTTTCCGGCGCCTTG
GCGGCCTCGGGGTCAGAGCCCTTTCCGTGCCGGAAAGGGATCCGACCCCTTGGGCAGGCG
CAACGGGGTCGGATCCCTTTTCCATGGAAAAGGGCTCTGACCCCACACCCTCAGGCCAGC
AGGCGGTCCACGGCCTCGATCATCGCCTTGCGGCTGAACAGGAAGTCCCAGTAGCTGCCG
CCCAGCTGGCGCCACAACACCGCCGAACGCACCGCGGCCAGCAGCAGGGCACGGATCTCC
GCCACCACGCCGGCCTGGCCCAGGTAGTGCGGGTTGCCCTGCACCATCACCCGCGGTTTC
AGGTGGCTGATGGTGTCGGCATACAGGCCGCCGAGGTTGGCCAGTACGTCCGGGTGGCCA
CTGTCGCCCAGTTCGGTGGCCTGGCGCTGGGCGCGCTCGATGCCCGAGGCGACCTTGTTC
ACGGTCGCCCCATCCTGCACGAAGCGGCGCTCCAGCTGCAGCACCGACAGGGCCAGCTTG
GGCAGGATCGGGTCCTGGCCCTGGCTGCGGAAGTAGTTGTGCAGCAGGCGCAGGCCGGAC
TTCAGTGCATGACGGTCACCGAACACCGCCTGCGGCGAGGACGCATCGACGCGGAACACG
CTGTCCACGGCGGTGCGCACGGCGGCGGCGTCGGAATGGCCGGTATCGGCGATGCGGCGC
ACCTGCTGCAGGGCCTGGGCAATGCCGGCCAAGGCCAGGACGCGGTCGTCGACAGTGAAA
CTCATGCAGCGATTACCTCAAAAGGGGAGGGGGTGGTGCGCAGGCGTTGTTCCAGCGGCG
CATCGGTGGCGGCGATCACCGCGCCGCCCAGGCACACATCACCGTCATACAGCACCAGCG
ATTGACCGGGGGTAACGGCACGCTGCGGGCGCGCAAAGGTGACCAGCACGCTGCCATCGT
CCAGCACCTGGACCGTACACGGCTCGTCGGGCTGGCGGTAGCGGGTCTGGGCGGTGCATT
CGAAGCGCCGTGCCGGCGGTGAGCCGGCGATCCAGTGCGCGGTTTCCGAACGCAGGCGGT
CGGACAGCATCCACTTGCTGTCGCGGTCTTGGTCCACGTACAGCACGTTGCTGGCCACAT
CCTTGCCAACCACGTACCACGGCGCGGCCGGGCGGCCACGCACGCCGCCGATGTTCAGAC
CCTCGCGCTGGCCCAGGGTGAAATAAAACACGCCCGGGTGTTCGGCAATCACGCTGCCGT
CGGCCGGGTCGAGGATCTGGCCGGGCTTGGCCGGCAGGTAGCGGCCGAGGAATTCGCGGA
AGTCGCGCTCGCCGATGAAACAGATGCCGGTGGAGTCCTTCTTGGCGTGGGTCGGCAGGC
CGACGTCGCGCGCGATCCGGCGCAGGTCGCTCTTTTCCAGGTCGCCGATCGGAAACAGGG
TGGCCGCCAGCTGTTCCTGGCCCAGTTGATGCAGGAAGTAGCTCTGGTCCTTGGATCGAT
CGGCGCCGCGCAGCAGCAGCCACTGGTGGCCGCGCTGGGTCACCCGTGCGTAATGGCCGG
TGGCGATGCGCTCGGCGCCCAGCTCGCGGGCGGCGTCCAGGAAATGCTTGAACTTCACTT
CACGGTTGCACAGCACGTCCGGGTTCGGGGTGCGGCCGGCCGCGTACTCGGCCAGGAAGT
GCTCGAACACGCCCTGCCAGTACTCGCTGGAGAAGTCCCGGAAGTGGAACGGGATGCCCA
GCAGGCCGCACACGGCCACCGCGTCGCGACGGTCATCCTCGGCACGGCAATCACCGCTGC
CATCGTCGGCCCAGTTCTGCATGAACAGGCCGGCCACGGCCTCGCCCTGCTGTACCAGGC
GCCAGGCGGCGACCGAGGAATCGACGCCGCCGGAGACGCCCACCATCACACGCGGAGTGC
TCATGCGACCTCCCGGACCAGCGAAAGCGGGTGGCGCTGGCCACCCAGGTAATCCGCCAC
CACCTGCCACACCAGCGGGCTGCGCTGGCGCTCGCCGGCGGCCTGCAGCTCGGCCGGGGT
CAGCCACAGCGCGCGGTCGATGCCGGTGTCCAGCGGCTGCGCCGGATCGTGCGAAACCGG
GCGCGCCGCGTAGCAGAAGCGCAGGAAGGCCGTGCCGTCGCCGGCAGTCCACTGGTAGCA
GCCAATGAAGTGGGTCAGCTGCACCGTCCAGCCGGTTTCCTCGCGGGTCTCGCGCAGGGC
GGCCTCGGCCAGGCTTTCGCCCGGCTCGAGGTGGCCGGCCGGCTGGTTCAGCACCTGGCG
GCCGTCAATGGTCTCCTCGACCAGCAGCACGCGGCCGCCGTCGATCACCACGGTGGCAAC
GGTGGCGTGCGGTGCCCAGCGCGGGTCCGGCGTGGCGTTCAACTCAGAACTCGTCCTTCT
TGGTCAGTTCCAGCTCCATCGCGTCGGCGGTGCGGATGGCCGCATCGATGGCGTCGCTGA
GCTGGTCGGCGGTGGCATCGGCGTCGATCTTCACCACGAACATGGCGGTGGTGTCCTGCT
TTACCCAGCCGCCCATCTTGGCGTCCTGCGAATCTTCCAGCAGGCGGTTGGCCACGGCCA
CCGGGAACTGCTTGGTCTTGGCGCTGTAGGCCGGCGACCAGATCTCGCGGATGTTGTGGC
TGCCGAAGTCTTCCACCGCCGAGCGCACGTAGACCATCTGGGTGCGGTCACCCTCGACGT
CGAAGACCATGCGGTAGTCGCCATCCTCGTCGACCTCGTAGGTGTAACCCAGCTTGTCCA
GGTGGCGGGCCACGGACTTGTCGGCCTGGGGCGCGGCGGTGGCAGCACCGGCAGCGGCCA
GGGTGATCAGCAGGGCGGGCAGAAGGGTCCTTTTCATGAAGATCCTGTGAAGCAGTGTTG
AAAGAAGCTGCAATTGTGACGTTGGGCGTGCGTGCCGTCCAATCCGCGGCGGGCCGACGC
AGGCGCGGTGCAACCTCTATAATGGATGGATGCCCCATGAGTCCTCCCCCGATTCCCATC
ACGAGCACGGCGTTGCCGTGGAGCCCGCGCGCCCGGAAGTGGCGCCGCCGCCGTTCTACC
AGGTGATGCTGCTCAACGACGACTACACCCCGATGGATTTCGTGGTGGATGTACTGCAGC
AGTTCTTCAGCATGGACCTGGACAAGGCCACGCAGGTGATGCTGCACGTCCATACCCGCG
GCCGCGGGGTCTGCGGCGTGTTCACCCGCGAGGTCGCCGAGACCAAGGTTGCCCAGGTCA
ACGAGTATTCGCGGATGAACCAGCACCCGCTGCTGTGCACGATGGAAAAGGCCTGACCGG
CTGCCGATTCTCGTCCGGGCACATCGACTCCGAACACGGCGTGCCCACCAAGGTGGGCAC
CTACCAAGGCAGAAGCCTGTAGAGCCGAGCCCATGCTCGGCTGCTTTTCGTCCCGGCGCA
ATGATCCCGGATGGAGTGCGCCCACCACGCGCGGAGGTCACGCCTCCGCCAACGCCTCCA
GCGCCATCCGCGCCACCGCCTCGTCGATGTCGGCGGGGTCGCCATCGTCCCGGAACCACA
CCGCCGACAGCGCAGTGCTGGCCGCGATCCAGCGCAGCAGGCGCGTGCGTTCCAGGCCGG
CCAGTGCGCTTACCTGTTGCAGCCGGGCGGCAAACCGCTCGGGCCGGGTGGCCACATGGA
TGCCCGGGCCACAGAGGTCCGGGTTGCTGAACATCGTCGTGTAGTCGAACGCGCGGTCGC
CCAGCAGCCGCTTCGGGTCGATCGCCAGCCAGCCACGCGCGCCGAAATCCAGCACGTTGT
CGTGGTGCAGGTCGCCGTGCAGCGGCCGGATCTCACGTTCTTCCTGCAACACCCGCTCCG
CCAGTGATCTGCACTGTTCCAGCAGTGGCGGCAGCGCGGCCCTTGGCTGCAGCAGGTCGG
CGAACCATGTACGCAGGCAGACCAGTTCCGCTGGCGGCGCGCTCCGTGGCCGGTGCAGCT
GCCGCAGGACCTGGCACAGGATCGTGGTACAGGCATCATCGTCGCCCTCGATCGAACGTT
GCCGCAGCGAATCGCCGTCTGCACGCTCGATCAGGATCGCCGGCCCCTCGTGGGCCAGCA
GGCGGGCGGCACCATCGCCGTCCCACCAGCGCAGCAGGCGATGGCCGTTCTGCTCCTCGG
TTTCGCTGCTGACCTTCAGCATCGCCGGTTCGCCGTCGGCGGTCAGCACCGGCCAGAGCT
GGGCGTGGGGCGTCTCGATGGCCGCGCCATCACGCCGCAATCGCCAGCGGCTCAGGTAGG
GTTCGCTCATGCTGGGTGGGCTGTCCTGGAGTGAATGAAGATCAAGCGATCTGCACTGCT
AACGCCATCTGAACGCAGCAATCCGCTAGGGTGATGGAAATCGCGTAGTCAGGCCGCATA
TTGTCCCCATCTGCCGCCGGAGTAATCCATGTTCAGCAAAGACCTCGAACACACCATCGG
CCAGTGCTACAAGCGCGCCCGTGAGGCCCGGCATGAATTCATGACGGTCGAACACCTGCT
GTTGGCACTGCTCGACAACCCGTCCGCCCAGGCCGTACTGAAGGCCTGTGGTGCCGACGC
CGAACGCCTGCGCCAGGAGCTGGAGCAGGCCATCGAGGCTTCCGTGTCCCGCCTGGCCGA
AGATGACGGCCGTGATACCCAGCCGACCCTGGGCTTCCAGCGCGTGCTGCAGCGGGCCGT
GTACCACGTGCAGTCCTCGGGCAAGAAGGAGGTCACCGGCGCCAACGTGCTGGTCGCCAT
CTTCGGCGAAAAGGACTCCCATGCCGTCTATTACCTCAACCAGCAGGACGTGACCCGTCT
GGACGTGGTCAATTACCTGTCCCACGGCATCGCCAAGCTGGGCGAGGAAGGAGAGCAGCC
GTCCTCCTCCTCCGAGGGCGAAGGCCGCATCGAAGGCGGGGAGGGCGAGCCGAAGGGTGA
TGCCCTGACCGAGTTCGCCAGCAACCTCAACGAACAGGCGCGGTCCGGCCGCATCGATCC
GCTGGTCGGCCGTGCCGACGAGATCGAGCGCACCATCCAGGTCCTGTGCCGCCGCCGCAA
GAACAACCCGCTGTACGTGGGCGAGGCCGGCGTGGGCAAGACCGCGATTGCCGAGGGCCT
GGCCCGCCGCATCGTCGAGGGCTCGGTGCCCGACGTGCTGGCCGACGCGGTGATCTACTC
GCTCGACCTGGGCGCGCTGGTGGCCGGCACCAAGTACCGCGGCGACTTCGAGAAGCGCCT
GAAGAGCGTGCTGACCGCACTGAAGAAGGTCCCCAATGCGGTGCTGTTCATCGACGAGAT
CCATACCATCATCGGTGCCGGTTCGGCCTCGGGCGGCACCATGGATGCGTCCAACCTGAT
CAAGCCGGCGCTGGCCTCCGGCGAGCTGCGCTGCATCGGCTCGACCACCTTCCAGGAGTA
CCGCGGCATCTTCGAGAAGGACCGGGCGCTGGCCCGCCGCTTCCAGAAGATCGACATCGT
CGAGCCGACCGTGGGCGAGACCTACGAGATCCTGCAGGGCCTGAAGTCCAAGTACGAGCT
GCACCACGGCGTGACCTATTCGGACGAAGCGCTGCAGGCGGCGGTGGATCTGTCGGTGAA
GCACATCGGCGACCGCCTGCTTCCGGACAAGGCCATCGACGTGATCGACGAGGCCGGTGC
CCGCCAGCGGCTGCTGCCGGAAGGCCAGCGCAAGGAGCTGATCGACGTCGAGGAAGTGGA
GGCGATCGTGGCCAAGATGGCGCGCATCCCGACCAAGCAGGTCAGTGCCACCGACAAGGA
TGTGCTGCAGCACCTGGAGCGCAACCTGAAGATGGTGATCTTCGGCCAGGACCCGGCCAT
CGAGACGCTGTCCTCGGCGATCAAGCTGGCCCGCTCGGGCCTGGGCAATCCGGAAAAGCC
GATCGGCAACTTCCTGTTCGCCGGCCCGACCGGTGTTGGCAAGACCGAGGTGACCAAGCA
GCTGGCGCTGCAGCTGGGCATCGAGCTGGTCCGCTTCGACATGTCCGAGTACATGGAGCC
GCATTCGATCAGCCGCCTGATCGGTGCCCCTCCGGGCTATGTCGGCTTCGACCAGGGCGG
CCTGCTGACCGAAAAGATCGTCAAGACGCCGCACTGCGTGCTGCTGCTGGACGAAATCGA
AAAGGCGCACCCGGACATCTTCAACATCCTGTTGCAGGTGATGGACCGCGGCGTGCTGAC
CGATACCAACGGGCGTGAGGCCAACTTCAAGAACGTGGTGCTGGTGATGACCACCAATGC
CGGCGCGGCGCAGGCCTCGCGGCGCTCGATCGGCTTCACCAAGCAGGACCATGCCACCGA
CGCGATGGAGACCATCCGCCGCAGCTTCACCCCGGAATTCCGCAACCGACTCGATGCGGT
GGTGCAGTTCCAGGCGCTGGGCTTCGAGCACATCCTGCGCGTGGTCGACAAGTTCCTGAT
CGAGCTGGAGATGCTGCTGCAGGACAAGCACGTCAGCCTGTCGGCCACGCCGACCGCGCG
CGACTGGCTGGCCCACCACGGCTTCGACCCGCTGATGGGTGCGCGCCCGATGGCCCGCGT
GATCCAGGACAAGATCAAGCGTCCTCTGGCCGACGAGCTGCTGTTCGGCAAACTGGTCAA
CGGCGGCAAGGTGAACATCGATGTCCGCGACGACGAGCTGGTCGTCGAGACCCAGGCCGA
GCCGGAGCGCCTGCTGCCGGTCACGGTGGAGTGAGCTGACGCCGGGCCTGGCCCGGCGGA
CCTGAAATGACAAGGGCGGCTTCGGCCGCCCTTGGTTGTTTTGGGCCTGTCGCCTGCGGC
CTTGCTGAGAGGTACGGAGGCATCAATGCTGTTCCGTGAGCGCGATGGGGCATTGCTTCA
TGTGTATCGCGCAACGATACGGGATACAGTGATGTATCATCGGTTTTCGCCACAAGGGCC
TCGAGCGGCTCTACCGTTCCGGTAGCAGTAGCGGGGTCCGGCACAGTCACACCAGCAGAG
TGCTGATGATCCTGTCGATCCTGGATGTGGCGTCAGGTCCCGAGGATCTCGCCACGCCTG
GATTGCGCCTCCACAAGCTGCGCGGCGACCTGAAGGGGCATTGGTCTGTGTGGGTCAATG
GGAACTGGCGGATCACCTTCCGTTTCACCGGTGGCGACGTGGAGCTGCTGGACTACCTGG
ACTATCACTGAGGCCGCGCATGATTCATCATCATCCACACCCAGGGCAGACGATCAAGGC
AATGGTTTTCGATCCGATGGATCTCTCGGTGACCGAAGCGGCCGAGCGCTTGGCAATGTC
GCGGGTGGCATTGTCGCGGGTGTTGAACGGGAAGGCGGGCATCAGCCCCGATCTGGCCAT
TCGCTTGGAAATGGCCGGGGTCAGTACGGCGGCTTTCTGGATGGGGCTGCAATCCAGCTA
CGATCTCTGGCTGGCGCGGCAGCACGAGCAGCCGCGGGTGCTTCCACTGGTTGCGCCTGT
GCGGTGACGCCCTTCATGACAAGGGCGGCTTCGGCCGCCCTTGTCATATGCGCCATCAAC
GGCCGCGCTGGCGGGCCTTCTTCTGGAAGGTGGCTTCGTCGATCGGTTCGATCTGCGCCA
CCCGGCAGTGGTCGGCATCGGTGCGCAGCTGGCTGCGGCCGGCGCTGCACAGCAGGCCCT
GCTGGCCTTCGGTGATGAAGCTCAGTTTCCGCGAGTAGCCGGCAGTGGAGCAGTCGTTCT
GGAAGTGCACCACATAGTGGTCCTGGCCATTGCGCAGCAGGATGTTCCGCGAAACGCCGG
CGCGCACGATCTGCTGGTCGCTGCCCAGCTGGATGCAGTCACTGGCCGTGGAGGGGGGCT
CGGCGGCGCGCACAGGCGATGCGCTGGCGGACGCGGCAACGGCGACGAGCAGGGCGGTCA
ACGTGAGCATGTTCATGGCGGGGCAGGGGAATGGCGATCCGGACTGGATCGGGCCCCACG
ATGCGGCCACGGATGAAGATGCGAATCTGCCGCAAGCAGGGCTGACCGACGCCACGGTGC
GTTCGGTCACGATGACCTCCGGCAGGGCCGGATTGCAGGCATGACAAAAGGCCAGCAACC
AGGGCTGGCCTTGTCGCAGTGGCGCAACGCGCCGACCGCTTACTTCATGCGGTAGGTGAT
ACGACCCTTGGTCAGGTCGTACGGGGTCATTTCAACCTTGACCCGGTCACCGGTGAGGAT
GCGGATGTAGTTCTTGCGCATGCGGCCGGAAATGTGGGCGATGATTTCGTGCCCATTTTC
CAGGCGAACGCGGAAAGTGGTGTTCGGCAGCGTCTCGCTGACGGTGCCCTCGAACTCGAT
GGAATCGTCTTTCGACATGTAGTCCTGTGCGGTTCAGAAAACGGCCACGCTGGGCCTAAG
GCGCAGTATTTTACGCGTGACCGGCCCAGCTTGCAAAGTTTGTGTTAACCCCCGGCCAAA
CGCTGTGCCGGCAGGCGTCCGACCGCCTGCGTCCAGGGGCCTTCACGGCCGTCATGGCGC
ACCGCGTGGCGCACGTGCTGCAGGAACGCCGCGCGCGGCAGGTGCTCGGCGCCCATCCGC
AGCAAGTGCGGATTCTCCACCTGGGCATCGATCAGCGCCCAGCCCCAGCCGTGAAGCGTG
GATGCCAGCGCGGCCAGGGCGATTTTGGAGCCGCCGCTGGCGCCACTGAACATGCTCTCG
CCGAAGAACATCGTCCCGATCGCCACCCCGTAGATGCCGCCGACCAGCGTCTGCCGGTCC
CAGACCTCGAAGGAGTGGGCAAAGCCGAGGTCATGCAGCTGGCTGTAGGCCTCGACCATG
TCGGGGCTGATCCAGGTGCCGTCCTGGCCGGGCCGCGGTGCCGCCGCACAGGCGCGCATC
ACCCGGCTGAAGGCGGTGTCGGCGGTGACCTCCCATGTGCTGCCGCGCAACTGGCGCCGG
AAGCGGCTGGACAGATGCACGCCATCGGTACGGAACACCATGCGCGGGTCGGGCGACCAC
CACAGGATCGGCTCGCCCTCGCTGAACCATGGAAAGATGCCGCCCGCATACGCGTTGAGC
AGGCGCGCCGGGTGCAGGTCGCCGCCCACGGCGAGCAGGCCGTCGGGCTGGCGCAGGGCA
GTCTCGGCCGGCGGGAAGGGGGCGTCCGGCGCGTCGGCCAGGCGCCAGGGCAGCTGGCGG
GTCATGCCGCCATTGTATTCGCCGTGGTGATGGATGATGTCTGGCACCATCACGCTTCAC
CGGCAAGGAGCCTGCGAATGAGCGACCCGATCTCAGCCATCCTCGACCTGCATGACACCC
CGCGCACGCGCAACGACAGCCAGGGCATGCTGCTGTCGCTGGCCACCGAGCATCCGCACC
AGCTGGGTGAGTTGATGCTGCAGGCCATGGCGCGTCGCTCGCCGGGCTCGGCCTTCCTCG
ATATGGCGCTGGACCTGCTGCCGGACGAGGCGGTGCCAGCAGTCGCGGCCGAGGCCTGGC
GCCGCTATCGCGAGGGCGAGCGAGGTGAACTGCTGGCCAGCGTGATGGAGTTCGCCAGCT
ACCAGGCGCCGCAGGTGCTGCAGGACGATTGGGAGGCGTTGCTGGTGGTGGCCCATGAGG
ATGAGGTGCAGTTGGCCTCGCAGGTCTGGCGGGGCTTGCCCGGCGCGATTGCCGCGCACT
GGGCGCAGTTGCTGGCCGAGGCCGGGGACGATCGGGAGATGGTGCGCGCGAGCGTGCTGC
TGCTCGCTGCTCAGCCCGAAACCTATGCCGTTGCCCGGGGCTGCCTCGTCGACTGGGGCC
AGCTGGATGCCGACATCTGGGCGCACTGGGCTGGCGTGGCCAACGGTCCGCGGCCGCGTC
GCCTGCACGGCGAGAAGCCGCTGCACATCCGCTTCGGCCGTGAGCAGCACCGCGCGCAGT
TGGCCGACGAGCCAAGCTGGCGCAAGCGCATCTGGCACCTGCACCCGACCTGGAATGGCG
GACAGGTGCAGCACGCCGGCCACATGGGCGGACCGCTGGAAGCGCTGTGTGGCAGCTGCC
ATGCGCCGCTGCAGCGCCTGCTGCGAACCGATGCTGCCGCGCTGCAGCCGGGCGCGGCGG
GTGAGATCACGCTGGGCCTGTGCCTGGACTGCTGCGGTTGGGAAGATCCGCCTGTGCGTT
TCTATCGCCACGATGCTGCCGGCCTGCCCAGCTGCCACCCCAGCCAGCGTCTGGAGGTGC
CGGCCACGCCGACCGACAGCGGTGATCTGATGCAGGCCGAGGTGGGTCTGGCCGCCATGG
ACGGTGCGCGCTGGCAGCAACAGGACTGGGGCCAGTCCAACCATCGGCAGAACCTGTCGC
GTGTGGGCGGCGCGCCCAGCTGGGTGCAGAGCGCCTGGTATCCGGCATGCATCGACTGTG
GCGAGGAGATGCCCTTCGTGATGCAGCTCGATTCGACGCTGCCGACCACGGGTGAGGGCA
CCCTGCTGTGGGGCAGCGGCGGCATGCTCTATACGTTCTGGTGCGCGACGTGCCGGGTGA
GCGGGCACTTCTGGCAGTGCACCTGAGCGTGGCGCGCGCCATTGCTCTGGCAGACGCCAA
CGTTGTCCCCGCCCAATGCACTGGTGGGTGCCAACCTTGGTTGGCACGCCTTCCCGCTAC
GGCTCTACGCGGAACGGCCCATGCCCCTGCAGCTCCTGCTGGTAGCGCCGCACATCGCGC
CGTTCCTGCCGGCACCAGTCCTGCAACGCCTCGGCGAACTCCGGATCGGCTACCCAGTGC
CGGCTGCGCACCAGTGTAGGCAGGAAGCCGCGCGCCAGCTTGTGCTCGCCCTGTGCGCCG
GGTTCGAAACGACTCAGGCCTTCGCGCAGGCAGTACTCGATGCCCTGGTAGTAACAGGCT
TCGAAGTGCAGGCCGGGCAGGGTGGCGCCGCCCCAGTAGCGGCCGTACAGCGTGTCACCG
CCGCGCAGGCACAGCGCGCCGGCAATCGGCTGGCCTTCCTGCTCGGCCAGGAACAGCACC
AGCCCGCGTCCCAATGAAATGGCCAGATGGCGCAGGAAGGGCTCGGTCAGCGCCGGGGCA
TTGCCGTATTCCAGGAAGGTCTGCAGGTAGAAGCGGTACATCGCCTGCAGGTCGGCGCGG
CTGGCGTCGTCGCCGTGCACCACGCGGAAGGTGATGCCCTGGCGGGCGACCTTGGCCCGT
TCCTGGCGGATGTTCTTGCGGTGCTTGTGGTTCATCGCGCCGAGGAACTGGTCGAATGTC
GCCCAGTCACCCGGGTTCTGCCACTGGAACTGCACGTCCTCGCGCAGCAGCCAGTCATCG
CCGAACAGCGCTTCGTCCGCTGCGGTGTGGAAGTTGATATGGGCCGATGACACCTCCAGT
GCCGGCAGTGCATCGCGCAACGCCGACAGCAGCGTAGTGCGCTCTGAATCGTGACGGGCC
AGCAGGCGCGGCCCGGTGACCGGCGAGTACGGCACCGCGCCCAGCCACTTCGGGTAGTAG
TCGCGGCCATGGCGGGCATAGGCATTGGCCCAGGCGTGATCGAACACGAATTCGCCGTGG
GAGTTGGTCTTCAGGTAGCCCGGAATTGCGCCGATCAGGCGCTCGCCCTCCCACAGCGTG
AAGTGCCGGGGTTGCCAGCCCCAGTCCTCGCGCAGGCAGCCGTGCTCTTCCAGGCCTGAG
AGGAAGGCGTGGCTGATAAACGGATTCTGGCCGTCGTGCAGGGCATCCCAGTCGGTGGCG
GGAATGGACTGAAGGGAGTGGAGGAAGCGGGTGGAGGGCATGGTTGGCAAGGATAGGTCA
GGTGGATCGCGAACGGTGTTGGCGGAGCTGGGTTGGTTTGTTTCGGTTGGAGGTGAGGAA
AATTTGAATTCTCCATCCGTGTGCGCTGTGTTGCGGAATCGCCGTCGCGCGGCTGGGCAG
GGTGGCGGGACGCCGCATGAGCGGCGTGTGTCCCACCACATGGAGGAATCAACAATGAAG
GGATTGAAGCTTGCAACTGCCGCGGTCGCGTGCGGCCTGATCTTTGTGCCGCCCGTGTTG
GCTTCTGGAGATCAGCCGGCGAAAGTGCTTGAGGATGCAGGTGCTCACGCGGAGGCGGTT
GCGCTGTTGGAGCGTGAAGCTTCGAACCAGCTGACGCGTCATTTGCAGGAGAGGGGTGAG
CTGCGACAAATCAGCGTCAGCATCCGTCTGGATGTGAAGGCAAGATCGATGGTGATCAGC
TTTGGGCCTGGATACCTTCCCGGCCCGGATCGCGGTTATGACGAGCTCTTCCTGATTCCG
ATGGCGTCTACGTTGAGGTACTACGCCGAGAAGTCGGGACTGGATGTGAATGATATTGAC
TTCCTGTTTGACGGAAAAACCCTTGAGGAATACTACCCCGAGGATCTGGCCGTTCCGCCG
AAGACGAACGAGAAGTCGACGCATACATCAGCTTTGGTGTCAGCAAGCCATGGCTACATC
AGCTTGCATCCCAGCAGAGAATGGAAGTTTCAGCGCCCAGCGCCTCTCGGCATTCAGGAA
GACACGCTGAGTCCACTGTTTGGTGACGAACTGCAAGGATTGATCGAACAACGTAGCGGT
TTGACGGTGCACCGGGCACGCAGCCGCTCCACGGAACTCCATCCGGAGTCCGGGAAGCCA
TGGGAGCACATGTCATCCCGCTACCACCTCAAGGCGCTTTTCCCCGAACGCACCGACATG
TGGAATGAGTTTCCGAACAGCCCAGAGTCTGCTCGCGAAAAGGAAGAGGACATACGGGCT
CGCCCCAACTACGCAAACCATCTGGGTGTGGATGTGATGCTGAGCCTGCACACCAATGGC
AGCGATTCAGCCAGTCTGCGTGGAACCGAGGTCTACTATCATCAGGACAAACCGCAGGAC
AAGGCGCTGGCGGATAGCATTCTCTGTGGGATGCGTGAAATCATCCGAGCGCAACCGGGC
TATCGGGATTTCCCGATTCGCGAGAGTTCGACCTCGGCCAGGCACGGCGAGAACCGCATC
GGGAAGATGCCCTCGGTGATCATCGAAACCGCCTAGCACTCCAATCCTGACGATGTGGCC
GCCTTGCAGGACCCCGTCTTCCGCTCGGCGTCGATGAAAGGGGTGGAGAAGGGCTATCGC
CTGTGGGCAACGGGAAAGTCGTGTGAGCCGCTGTCCGGGCAGCCGATCGCAGATGTCGAC
GTTCCATCCGGCGACTCGCGCGAGGTGGACGTGGCGTTTGCGGGCCATCCGCAATTCCCG
ATCAGCCTGATCACCCGCAATACGCTGTGCCCATCAGGGTGGAGCTGCAGCGGACGGACG
GTGGTCATCGATTCGCCTGACCAGCCCAGCAGGATGCAACTCAGCTGCGGTCGCGACAGC
GTGGGGACGCTCGGCTGGGAGACGCATGTGTTGGATGCGGATGGGGTCAAGTCGCAGCCC
GTGCCTCACACCGTTCGTTGTGTTCCCGATGCGGCCGGCCCTGATCGAAATGGCTTGCCT
GAGAATACGGCTGCCGCAGGGATGTAACGAGAAAGGCCGACGCTTTCGCGTCGGCCTTTC
TCCTGAGTCGAGCATGGCTCGACTCTACAGAGCATAATCAGCGCTTCAGCTGGCCTTGCC
CTGCGCGTCCAGATAGCGCTCGGCGTCCAGAGCGGCCATGCAGCCGAAGCCGGCCGAGGT
GATCGCCTGGCGGTAGTGCTGGTCGGCCACGTCGCCGGCGGCGAACACGCCTTCCACCGA
GGTCTGGGTAGCGTTGCCGCCCAGGCCCGAACGGATTTCCAGGTAGCCGTTGTTCATCGC
CAGCTGGCCGTCGAACAGGGTGGTGTTCGGGTGGTGGCCGATGGCCACGAAGAAGCCGTG
GGCATCGATGTCGCGGGTGCCGCCGTCCAGGGTGGACTTCACGCGCACGCCGGTCACGCC
GGCGTCGTTGCCCAGCACTTCCTCCACCTGGTGGTGCCAGACGGTCTCGATCTTGCCTTC
GGCCACCTTCCTGAACAGCTTGTCCTGCATGATCTTCTCCGCCTTCAGGGTGTCGCGGCG
GTGGACCAGGTAGACCTTGCGGGCGATGTTGGACAGGTACAGGGCCTCTTCCACTGCGGT
GTTGCCGCCGCCGACCACGACCACGTCCTGGTCGCGGTAGAAGAAGCCGTCACAGGTGGC
ACAGGCGGACACGCCGCGGCCCTTGAACTCGTCTTCGGTCGGGATGCCCAGGTACTTGGC
GGTGGCGCCGGTGGCGATGATCAGCGCGTCGCAGGTGTACTCGTGGCTGTCGCCGATCAG
CTTGAACGGGCGCTGCGACAGGTCGGCGGTGTGGATGTGGTCGAAGATGACCTCGGTCTC
GAAGCGCTCGGCGTGGGCCTGCATGCGCGCCATCAGGTCCGGGCCCATCAGGCCGTGGGC
GTCACCCGGCCAGTTGTCCACCTCGGTGGTGGTCATCAGCTGGCCGCCCTGCTGCAGGCC
AGTGATGACGACCGGCTTCAGGTTGGCACGGGCGGCGTAGACGGCGGCGGTCCAGCCGGC
CGGTCCGGAACCGAGGATGACGAGGCGCTGGTGGCGGGAGGGCAGGCTGGTGCTCATGTA
GACTCGCGAAAAGGTAGATGGGACAAGGCGCTGGCGATGTTTGCGCAGCATCCGTGGCTG
GTCATAGAGTGGCGGCTGGGGCAGGGCGATTCAAGCCGATGAACAGAACGCCGTCATCCA
GCGGTGGTTTCACCCCTGTCCGGGCCCGGTCAGAAGTCGCATAACTGAAAACTGACGCCG
TCTCATTTATTATCAATCACTAACAGCGCATTCCAAAGGTATGGTCTAAGGTGGCGAAGC
AGGTCCCTGAACGCTCCAAGTCGGACGACAGCAAGGCGTCACGTCGCACGGCCGCGGCGG
CGACGACCGACAATCCACGCCGCCAGCGCCTCTGGCGCGACCTGGGCCTGATCGCGATCG
CGCCGGCCCTGCTCTATCTGGCGGCGAGTCTTTTCACCTATTCAGCGACGGATCCGGGCT
GGTCGCACACCGGCAGCGTGGTCGCGCCGGTGCACAACCTCGGTGGTCGCGCGGGCGCCT
GGATCGCCGACGTGCTGCTGCAGTTGTTCGGCTACATCGCCTTCCTGCTGCCGGTGGTGC
TCGGTGCGCTGTCGTGGATTGCCATGTTCGGCCTCAAGCGCGAGAGCAAGGGCGAGAACG
ACCTGGACCCGGCGCTGCGCCTGGTCGGCCTGGTCGGATTCCTTATCGCCGGCACCGGCT
TCCTGCATGTACGCCTGTTCAGCGGCGATGTCTCCAGCGCCGGCGGCATTCTCGGCAAGC
TGGTTGGCAATTCGCTCACGGTGGGCTTCGGTGCGCTGGGCGCGAACCTGTTCGTGCTGG
TGTTGCTGCTGGCCTCGATCACCCTGGCCACCGGGCTGTCCTGGTTCACGGTGATGGAAA
AGATCGGCCGCGGCGTGATGTCGCTGGCACCGTTGCTGGCGCGCAAGAAGGAAGAAGTCA
CCGAGTGGCAGCAGACCCGGGTGATGCGCGAGGAGCGCCAGGAGGTGCGCAAGGCCGATG
CCGAGGTCCGCGCCAAGCGCGAGCCGGTGAAGATCGAGCCGCGCCCGGAACCGGTGATCG
AGAAGAGTGATCGGGCCAAGCGCGACACGCAGATCCCGATGTTCCGTGGCGTCAACGGCG
ACGGCTCGGACCTGCCGCCGTTGGCCCTGCTGGACGACCCCAAGCCGCAGCCGGTGGGCT
ACGACAAGGAAACCCTGGACGCGCTGTCACGGCAGATCGAGTTCAAGCTGAAGGATTTCC
GCATCGACGCCCAGGTGGTCGGCGCCAACCCCGGGCCGGTCATCACCCGCTTCGAGATCG
AGCCCGCGCCGGGCATCAAGGTCAGCCAGATCAGTTCGCTGGACAAGGACATCGCGCGCG
GCCTGTCGGTGAAGTCGGTGCGCGTGGTCGACGTGATTCCGGGCAAGTCGGTGATCGGCC
TGGAAATCCCCAACGTCACCCGCGAGATGATCTACCTGTCCGAGCTGTTGCGCTCGAAGG
AATACGACAAGTCGGCCAGCGTGCTGACCCTGGCGCTGGGCAAGGACATTGCCGGGCGCT
CGACCGTGGCCGATCTGGCGCGCATGCCGCACCTGCTGGTGGCCGGTACCACCGGTTCGG
GCAAGTCGGTGGCGGTCAACGCGATGGTGCTGAGCCTGCTGTTCAAGGCCTCGCCGAAAG
ACCTGCGGATGCTGATGATCGACCCGAAGATGCTCGAACTGAGCGTCTACCAGGGCATTC
CGCACCTGCTGGCACCGGTGGTCACCGACATGAAGGAGGCCGCCAACGGCCTGCGCTGGT
GCGTGGCCGAGATGGAGCGCCGCTACAAGCTGATGAGCGCGGTGGGCGTGCGCAACCTGG
CCGGCTTCAACAAGAAGGTGAAGGAAGCGCAGGATGCCGGCCAGCCGCTGATGGACCCGC
TGTTCAAGCCGAACCCGGAGCTGGGCGAGGCGCCGCGTCCATTGGAGACGCTGCCGTTCA
TCGTCATCTTCATCGACGAATTCGCCGACATGATGATGATCGTCGGCAAGAAGGTGGAAG
AGCTGATCGCGCGCCTGGCACAGAAGGCGCGTGCGGCCGGCATCCACCTGATCCTGGCCA
CGCAGCGCCCGTCGGTGGACGTGATCACCGGCCTGATCAAGGCCAACATCCCGACCCGTA
TCGCGTTCCAGGTCAGCTCCAAGATCGACTCGCGCACCATCCTCGACCAGTCCGGCGCGG
AGACCCTGCTGGGCCACGGCGACATGCTGTACCTGCCGCCGGGCACCGCGCTGCCCGAGC
GCGTGCATGGTGCGTTCGTGTCCGATGACGAAGTGCACCGCGTGGTCGAGCACCTCAAGG
CGATGGGCCCGGCCGACTATATCGACGGGGTGCTGGACGAGGTGCAGACGATGGGCGACG
GCGTGGTCGTCGGTGCCACCGGCCTGCCCGAGACCAGTGCGGCCGGCGACGAGTCCGACC
CGCTGTATGACGAAGCGCTGCGGGTGGTCACCGAGACCCGCCGCGCCTCGATTTCCGGCG
TGCAGCGCCGGCTGAAGATCGGCTACAACCGTGCAGCGCGACTGATCGAGGCCATGGAAG
CGGCCGGCGTGGTCAGCCCGCCCGAGCACAACGGCGACCGCACGGTGCTGGCACCGCCGC
CGCCGAAGTAAGGCCCGACGTATCCCCCACGACGTCCAAGGAACCGACGCATGCTTCACC
CCGTACCAAGCGCGCTGGCGCTGGCGCTGGCAGCCTTCCTGGCTGCCGGCCCGGCACTGG
CAGAATCCGCCACCTCCGCGCCCGCCACGGCGCCGCCTTCCACCAGCGGCGATACGGAAG
CCAGCAATAATTTCAGCATTGTCCGTTACCGCGCCGACTACCAGGTGCGGCCGGATGCGG
GCAATGTGCAGACCGAAACCTACGAAGTCCTGCTCAAGACCAAGGCCTCGGTCGAGCAGT
TCAGCCAGGTGCGGCTGAGCTACAGCGAGAAGATGGAAACCCTGGAGGTGCTTGGCGCCT
ACACCATCACCGCCGACGGCCAGCGCCGCGACGTGCCGGCCGATCGCATCTACACCCAGG
AGAGCTACTCCAGCGCCTCGGCGGCGATGTATGCCGACCGCAAGGTGCGGGTGATCGTGT
TCCCGAACCTGGCCCCGGGCACGCGCCTGTACTACCAGGTGCGCCGCACCCAGGCCACGC
CGTACTTCCCGGGCTATTTCGGCCTGTGGGAGACCTTCAACGTCTTCACCGAGTACGAAG
ACGCCGAGGTCACCCTGACTGCGCCGGCCAACCTGCCGATGTTCGTCGACAGCCGCGGCG
TGCAGGGCAGCGATCGCCCGACGGTGAAGAACGGCCAGGCACAGTGGCGCTGGCGCTACC
AGCGGCGCGAAGCCATGCCGGCACAGAACTGGTCGGCGGCGGGCTGGGAGTTCGGCCCGA
ACATCATGGCCAGCACCTATCGTGACTGGTCGCAGATGGGACGCGCCTACCAGCTCAAGG
CCGGCCCGGCGGCCGACGTGACCCCGGCGCTGCAGGCGCTGGCTGATGAGATCACCGCTG
GCATCAGCGACCGGCGCGAGCAGGCCGATGCGCTTTACCGCTGGGTGGCGCAGAACATCC
GCTATGTGGCGGTGTACCTGGGCAATGGCGGCCTGGAGCCGAACAGCGCGCAGAGCATCC
TCGACAACCACTACGGTGACTGCAAGGACCATGTGACGATCCTGGAGGCGCTGCTGGCGG
CCAAGGGCATCGCCAGTTCGCCGGTGCTGATCGGTGCCGGCGGTGGCCCGACGCTGCCGA
AGATTCCGGTGCTGGGCCGCTTCAACCACGCTATCACCTACATCCCCGAGTTCGATCTGT
ACCTGGATTCGACCACCGCGTGGGCCCGCTTCGGGCAGCTGCCGGAAGGTGACCTGGGCG
CACCGGTGATGCGTACCCGCGACGCCTCGTTGGCGCGCACCCCGGCCAACACGCCGCAGC
GCAACGCCACCTCGATGGAGGTGCGTTTCACCTTCGACGCCAACGGCAACCTGCGCGGCG
AGACCATTCCGAAGCTTGGCGAGAACGCAGAGATCGGCATGCGCGCCCAGTTCTCCCAGC
TCAACGCGCAGAACCGTGCGCGCGCCGAGGAGCAGATCATGGCCGCGTCCGGTTTCGACG
GGCGAGGGCAGCTGCAGATCCAGGGCGTGCCGGTCGACCTGACCCGGCCGTTCGGCTATC
GCATGGCCTTCCAGGCCGAGGACTACGCCGACTTCAGCGTGGCCGGCGGCATGGCCGTGC
CGGATCCGCCGGGCGGCGAGTCGGTTCGTGGCCTGTACGCCACCGCTTCTGCGCCGGCCA
ACGAGACGCCGTTCTACTGCAATGCCAGCCTGCGCGAGGAAACCTATCGCCTGCAGTTCC
CTGCCAATGCGCCGATCATCGCCATCCCGGCCAACCAGCGTTTCAGCAACGCCGCTGGCG
AGTACCGCGTGGACTGGAGCCGCGAGGGGCAGGACGTGATCGTGCGCCATCGCCTGCAGC
AGAACGCGGTGCGTGGCCCGGAGGCGCTGTGCCAGCCGCAGGACTACACCGCATTCCGCG
CATTGTATCGCGAAGTGCGGCGTGGCTTCCGTGGCCAGGTGCTGTACGGCAAGCTGCCGG
GCTCGGGCGGCTGAATCGCCGATGGACGTTCAGGGCGGCATAATGTCGCCCTGATCGCCC
ATTCATCTTTCCCCGGGCACACTGGCAACCACCTTTCCTGGCGCCCGCGCCCACAGGATT
CCCGCATGAACTTCCGCTTCCGTCGTTTCCTTGCCACCACCACCCTGGCCGTGGCCTGCG
CCGCCGCCGGCAGCGCCTGGGCAGGCGCCCGCGATGACCTGAAGACCTTCACCAGTGGTC
TGAAGGGCCTGGATGGCCAGTTCAGCCAGCAGGTGTTCGACAGTCGCGGCAAGGTGAAGG
AATCGACCAGTGGCCGCGTGGCCCTGTCGGCGCCGCGCCTGTTCCGCTGGGAATACGTGC
GCCCGCACGAGCAGTTGATCGTGGCCGACGGCAAGAAGGTCTGGATGTACGAACCGGACC
TGGAGCAGGCCACCGTGCGCGAGCAGGGCAAGGAAGAGCAGAACAGTCCGCTGACCGCGC
TGATCAACCCAGCGCTGCTGGAACAGCAGTACGACGTCAGTGAAGAGGCTGCGCAGCGCG
ACGGCCTGCAGTGGCTGTCGCTGTCGCCGAAGCGCGAGACCGAAGCCAGCTTCCAGTACG
CCGCGCTGGGCTTCAATGCCCAGGGCCTGGCCAAGATGGAAATCACCGATGCGGTTGGCC
AGCGCACCGTGATCAGCTTCAGCGGCTGGAAGCGCAACCCGGGCTTTGCCGCCGGTACCT
TCAGCTTCACCCCGCCGAAGGGCACCGACGTCATCGGTAATTGACCTGTGGGCGGAGGCG
CTTTGGTGGGTGTCAACCTTGGTTGACACGCTTTTGATCTGCCGGCCAGCGGCCGGCACT
ACCGATCCTGTGGCCTGATCTGCCGGGCAGGGTTCGGTGCTGTCTGCTCTGGCGGGTGTC
AACCGGCACCGTCATGGTGGGTGTCAACCTTGGTTGACACGCTATTGATCTGCCGGCCAG
CGGCCGGCACTACCACCCGTGCGGCCTGATCGCCGGCATGGCCCGGCGCTTTCTGCTCTG
GTGGGTTTCAACCGGGACCGCCTTGGTGGGTGTCAACCGTTGGTTGGCACGCTTGGGATC
TGCCGGCCAGCGGCCGGCACTACCAGACATCGCGTCCCGCCGCCGGGCACGGCCCGGCGC
TACCGTTGGGCGGCGCGGTACAATGACCGGGTGGCAAGACATCGTTCAACTTCCTTCCCT
GGTCCCGATCTGCTGAGCGTCGATCGGGAACACCTGCGCCCGCTGGCCGAGCGCATGCGG
CCGCGCACTCTCGACGAAATGGTTGGGCAGAAGCGCCTGCTGGCGCCGGACAGCGCGCTG
CGTCGCGCGGTCGAATCCGGTCGCGTGCATTCAATGATCCTGTGGGGGCCGCCAGGCTGT
GGCAAGACCACGCTGGCGCTGTTGCTGGCCGAATACGCCGACGCAGAATTCCGTGCCATC
TCCGCCGTGCTCTCCGGCCTGCCGGAGGTGCGCCAAGTGTTGGCCGAGGCCGCGCAGCGT
TTCGCCGAAGGCCGGCGCACCGTGCTGTTCGTGGATGAGGTGCATCGCTTCAACAAGGCG
CAGCAGGACGCCTTCCTGCCGCACATCGAGCGCGGCACCATCCTGTTCGTCGGTGCCACC
ACCGAGAATCCGTCGTTCGAGTTGAATTCCGCATTGCTGTCGCGTTGCCGCGTGCATGTC
CTGGAAGGCGTTTCGCCCACCGACATCGTCGAGGCGCTGGAACGTGCGCTGGGTGATCGC
GAGCGCGGCCTGGGCGAAGAGGGTATCGAGGTCGCCCCCGAACTGCTGCTGGAAATCGCC
ACCGCCGCCGATGGCGACGTGCGCCGTGCGCTGACCCTGTTGGAGATCGCCGCGGAACTG
GCGGGCGGGGAGGGGGGACGCATCACCCCGCAGACCCTGGCCCAGGTGCTGGCCGACCGT
ACCCGTCGCTTCGACAAGGGTGGCGAGCAGTTCTACGACCAGATCTCGGCGCTGCACAAG
TCGGTACGCAGCTCCAACCCGGATGCCGCGCTGTACTGGCTGACCCGCATGCTCGATGGT
GGCTGCGACCCGTCCTACCTGGCGCGCCGGCTGACCCGCATGGCCATCGAGGATATCGGC
CTGGCCGATCCGCGCGCGCAGAGCATGGCGCTGGAAGCCTGGGACATCTACGAGCGGCTG
GGCAGCCCGGAAGGCGAGCTGGCGTTCGCCCAGCTGGTGCTCTACCTGGCCAGCACCGCC
AAGTCGAACGCCGGCTATGCCGCCTTCAACCAGGCCAAGGCCGACGTGCGCGAGAGTGGT
ACCGAAGAAGTGCCGCTGCACCTGCGCAATGCACCGACCAAGCTGATGAAGGAGCTCGGC
TACGGCGCCGAGTACCAGTACGACCATGACGCCGAGGGTGGCATCGCGCTGGACCAGACG
GGTTTCCCGGATGCGATGGGCGAACGGGTGTACTACAACCCGGTGCCGCGTGGCCTGGAA
ATCAAGCTGAAGGAAAAGCTGGACCGGCTGCGTGCCGAGCGCGAAGCGGCGAGGGCGGCA
AAGGGTCGCTGACCCGGCTTATGTAGCGTCGAGCCGCGCTCGACTCCGCTCTGGACCGGG
CCAGCAGCGCCTGCGGCAACGGCAGCCGAGCATGGGCTCGGCTCTACAGGGCCAATGGCA
GCCGAGCATGGCTCGGCTCCACAGTGTTCCCGGCGGCGGTCTTTGGCACACTGCGCGGCC
ACTTTTTCAAGGATTGATGCCGTGCAGGAAATGATTCTGCCGTTGAAGCGCTACGCCCAG
TTCGAGGGGCGTGCCAACCGTCGTGAGTACTGGATGTTCCAGCTGTTCATGCTGATCGTC
TCCGCCGTCCTGATGGTGCCGCTCGTTGCCGGGCTGGTGATGCAGTCCGACGTCCTGGGC
ATCGCGTCGATCATCCTGTTTGTCGTGTTCTGGCTGGCCACGTTCGTGCCGGTCATCGCC
GTCACCGTGCGCCGCCTGCACGACTGCAACCAGTCGGGCTGGATGTACCTGCTGGCCTTC
GTTCCGTTCGGCGGCCTGGTGATCTTCGTATTCGCGCTGCTGCCGGGCACGCCGCAGGAA
AATGCTTATGGTCCGGTGCCTTCGGGGCCGTGACATTTCGCGAGTCGGGCATGGCTCGAC
TCCACAAGAGGCAAAGAAAAGAAGCCGGCATTTCGCCGGCTTCGTCTTTACTTGATGGTG
CAGTCGCCGAAGGACAGGTAGTCCGTGCCGGAACTGAACTGCAGCGTGCAGCTGGCGGTG
AACGTCGCGCCTTCTTCCAGTGCGCCCAGCTTGGCCGCCTGCTGTTCGTCGTCGCTGGTC
AGTCGGGCCAGGACATTGCCCTGGTCGTCGCCGGCCTCGATCAGCGGCTCGCCCGCCAGG
TTGCTGGAAACGCTCAGGGCTACGGCAGTGAATGTCACCGTCTGGTTGAGTTGGTCCATG
CCCAGTGACGAATTACCGGCTTCTTCAAAGGCCTGGTAGAGCGTTGGCAGGTCCTGTGCG
GCATGGGCGGCCAGCGGCGCAAGCAGGCCGAGGGAGAGGGCGATCAGGGTGGTGTGCTTC
AAGGGAGTCTCACAATCATGGGATCCAATCCCATGGCGGTTGTGTGCAGATGAACGCGAC
CCGGATGGCGGCAAGTGCCCGCCATCCATGGCTGCGCTGGAAGCGGGGCGATCCAATGCC
CCGATGGGCGGCAAAATAGGGGAATTGCTGCCCCTTGCGCAACCCGGGCATGCGCGCGCG
TGATACACAGCGTGACGTTTGATCGATGTGATAATCATTCGCGTTTAAGGTAGACTGCGG
TCCCTTGTGAACCGGCGGCCCTGGGCCGCTTCTGCCGCCGCTGATGAAGCACTTTGTTCC
GCCTTCGCGCCGTGGTCCGCTGGCCCGCGGCCTGGTCGCCTTGATGATGGGTCTGCTCCT
GGCCACCCCATATGCCCATGCACAGCAGCGCAACCCGCTGCAGAAAATCGGCCACACCGT
ACTCGACGAGCCGGCGGCCAGCTATCGCTTCGAGCATTTCGTGGTGGACAGTCCCGACCA
GCAACGCCGCTGGCGGGTGAACCTGGCGATTCCGGCCAAGGCCGGCAAGACGCCATCCCC
GGTGCTCTACGCGCTGGACGGCAACGCCGTCGCGATGGTCCTGGATCAGCCGTTACTGGC
CGAGCTGGCCGCGCGCAAGGCGCCACCGGTGCTGGTGCTGATCGGCTACGACAACGACCT
GCGCATCGATTCCAAGGCGCGCACCCGCGACTACACCGCATGGATCGACCGTGCCGACGA
TGAGAGCGGTACGACCCAGGCGGTCGGCGGTGGTGCTGCGGCCTTCCTGGATGTGATCGA
ACGCCGCATCAAGCCGGAAGTCGAGCGTCGCGCACGCATCGATACGCAGCAGCAAGCGCT
GTGGGGCCACTCGCTGGGGGGATTGTTCGTGCTCAATGCGCTGTACACGCGTCCGGCCGC
CTTCCAGTCCTATCTGGCCGCCAGCCCGTCGCTGTGGTGGAGCCAGGGTGCGGCGCTGGG
GGATCCGGAACAACAGTTCGTGCAGAACGTGCACGGCCAACCGGCAAGGCTCTGGCTGAT
GCTGGGCGGTGCCGAGCGTGTCGGTGATCGCGGCAAGCGCGACATGAACAATCCGCGCGT
GGTCGCGCACCTGCGCCGCATCGGTGGCGCCACCCCGGATGCGGCGATGCAGCTGTCCGA
GCGCTTGGGCGAGGTGCCGGGCCTGAGCGTGCAGTACCGCGAGTTCCCCGGCCTTGGCCA
CGGCCCGATGCTGCCGGCGTCCTTCCATGCGGCGCTGCATGAGCTGTACGGCGTGACCGA
TCGCAGCGCCGGCGATGGCGCGCCCAATGGCGGTGACAACGCCGCCGAATGAATCCCTTC
GCACGCGCTGCCGTGCGACTCCACTACCCAGGCGAGGCTGCCGACGTGCAGCGGCCCAGG
CAACCGATGACCCCCGCGCCACGTGGCGCGACCTACGTGTGCAAGGAGCCTGCCATGTCG
TTCCGTCCGTCTCTCCGTCTTACCTCTCTCGCTGCCGGCCTGCTGCTGGCAGTGACCGCC
ACCGCGCAGCCGGTGTTCGACCAGCCGGCCAACGCCACCTTCAAGGGTGAGGTCGTCTCA
CGCGGTGAGAACGTGGTTCCCGGCAGCACCGCCGACGTGGTCGGCCGTGGTTTCGTGCCG
GGCCAGAAGGTCAGCCTGCTGCGTGGCGACAGCGTGCTCAACGCACAGCCGGTGGTGGTC
GATGCCGATGGCAACTTCAAGACCCAGCTGAGCATTCCGGCCGACGCGGTGCCGGGCACC
CACCCGGTGGTGGTGCGCGCCAGCCAGCCGGCTGCGGCCACGGTGCTGAAGCTGCGCGTG
TCGCCGCAGTTGCCGCTGTCCGGCCAGGCGCAGTTCGCCACCCGGTCCAGCAAGCTGGTG
CCGGGCCTGTACCAGTCCGCCTACAGTGCCGCCAGCAACGCAGTGTTCGTGACCTCGGCG
GTGGGTCGCCCGCCGGTGACCCAGTCGCAGCTGCTGAAGCTGGACCCGACGTCGCTGAAG
GTGACCAAGGCGATCACCCCGGCGCAGGTGCCGGGCAGCACCAATGGTGCGGTGTACGCG
GTCTACGGCGTGGGCGTGGATGACACCAACGGCAATGTCTGGGTGACCAACACCCGCCAG
AACTCGATCGCGGTCTACCGGCAGAAGGACCTGTCGCTGGTCCACCAGTTCCCGGCCGAC
ACTGTGCCGCACGCGCGCGACGTGGTGGTCGATGGCACCCGCGGCAAGGTGTTCGCCTCG
GCAACGGGCGAGGACCACCTGTCGGTGTTCGACGCCAGGACCTTCAAGGAGCTGCCGGCA
GTGACGCTGGAATCCGGCGTGGACGACGGCACGTTCACCCCGATGAGCCTGGTGCTGGAC
GAGAAGGGCGGCAAGCTGTTCACCGTCAGCATCGGCACCCCGGAAGCGGCGGTGATCGAT
GTGGCCAGCGGCAAGGTCGAGAAGGTCATCGATCTGGGCAATTCGATCAGTGCCTCGGGC
GTGGCCTTCGATGCGGCACGCAACCGCCTTTACGTCGCCTCGCAGGGCACCGACAACCTG
CTGATCGTCGACGTGGCTGCCGGCAAGGTGCTGCATGACGTGCCGGTCGGCGCCGGTGCG
CTGAACGTCGCCTTCGATGATGCCTCCGGCCTGGCCTATGTCAGCAACCGTGGCGCTGGC
ACGGTCACCGTGGTGAATGGCGACGGCAAGGTGGTCGCCAATCTTGATGGCGGCACGCTG
CCGAACCACGTCCGCGCCGATGGCAAGGGCAACGTGTTCGCGGTGAACAAGTCGCGCGGC
GCTGAGGACCCGAAGGGTGACCGCATCACCCGCATCACCCCGAAGCAGTAAGTCACACGG
TGGGGCGGCGTGCGCGCCGCCCTGCCAGCAAGGAGAACGAGCATGAACATCGCGTCCCGT
CTGCGCCTGTGTGCGCTTCCGTTGGCTGTTTCGCTGGTACTGGCCGCCTGTGGCGGCGCG
TCGACACCGCCTGATGGCCAGAAGGCCGCCGAGCCGCCCGCCGCACCGGCCGCTGCCGAA
ACCGCGTTGCCGGCAGGCTGGCAGCGCGTGGCCGGTGCCGAGCTGCCGGCCGTGCATGAC
CAGAAGGCGATGCTGCCGGCCAAGGTGCATTCCGATGACGGCGCCGATATCGAGGTGACC
GATACCAGCCGGATCATTGCCGGTGGCGACGACGTCATCGCGGTGATCGAAGCACTGGGG
CTGGGCACGCAGGTATTCGCCGCGCCGACCAACACCACCACCCAGGCCGGCCTGGCCGCG
CCGCACCAGTTCCTGTTCAACCGCACCACCGGCGTGGAGGGCGTGCTGAGCCTGCAGGGC
TCGCTGTTCCTCGGCAACAGCCTGCGCCGCCACACCGAGCTGGCCAAAAAGCTGCGCGAA
GTCGGTGAGCCGGCGGTGGTCATCGATGATCTGCAGCCGGCCCCGGACAAGGTGCGCAAG
GTCGCCGCCGCACTAGGGCTGGCCGAAGCGGGGCAAACATTGGCCACGCAGGTGCAGCGC
CAGCTCGACGAGGCTGCAGCGATTGGCAAGGGCCTGGGCCATGCGCCACGACTGATCCAC
GTATCGGCCACCGGCGCTGGCGGCTCGCCCACTGTTGCCGGTGCCGACAGCGCGTCAGCG
CAGCTGATCGCGCTGGCCGGCGGCATCAACATCGGCACCGAGGCCGGGGTGAAGAACTAC
TCGCAGCTGAGCAACGAGGGGGTGGTCGCCGCGGCACCGGAGGTGATCCTGGTGACCGAG
CATGACCTGCGGCTGTTCGGCGGTGCCGAAGGCCTGTGGAAGGCGTACCCGACGCTGAAG
CAGACGCCGGCCGGGCAGGCCAATCGGGTCTGGGTGATGCCGGATGTGCAGCTGAAGTAC
ACCAGCGTGGGTTCTGGTGCGGGCGCGCTGGCGCTGGCCAAGGCCCTGGCGGCGTTGCCG
GAGGCATGAGTCCGGCGGATCGGCGCCGCCGTCGCGGGCGGACGATGTTGATGGTGGCGT
TGCTGGCGCTGCTGGGGGCAGTGCTGGCGTCGTTCGCCGTGGGTCCGTTGCGGTTGCCGC
CGCTGGAGGTGATGCAGGCGCTGGCGGTGAAGCTGGGCCTGCTTGACCCAGGGGCAGTCA
GCAGCCGTGATCTGGCCGTGGTCTGGCAGCTGCGCATTCCGCGCGCCCTGTTGGGCGCGA
TGGTCGGTGCGTCGCTGGCGATGGCCGGTGCCAGCCTGCAGGGCCTGTTTGGCAATCCGC
TGGCCGACCCCGGCATCGTCGGTGTCAGCCAGGGTGCTGCGCTGGGTGCGGTGGCTGCCA
TTGTTCTCGGCGCTGCCGGTGCGGCCGGCTGGCTGGTGCCGGTGGCAGCCTTCGTCGGCG
GCGCGCTGGCGATCGGCCTGACCTATGCGCTGGCCCGGCCCGGCAAAGGCAGTGGGAATG
CCACGCTGCTGCTGGTCGGCATCGCGATGGCCGCGTTCTGCTCGGCGCTGATCGGTTTCC
TTACTTACATCGCCAGCGAAAGCGAGCTGCAGTCGCTGGTGTTCTGGCAGATGGGCTCGC
TGGCGCGCGCCAACTGGGCCGACGTGGCCGCGGTGGTGCCGCTGTTTGCGCTCGGCGTGT
TTGCGCTGCAGCGACTGGCCACGCCGCTGGACATGCTGGCGCTGGGTGAGCGCCAGGCGC
AGCACCTGGGGCTGGACGTGACCCGTACGCGGCGTCGCCTGGTCGCGTTCAGTGCGCTGC
TGGTGGGCGCAGCGGTGGCGTTCGCGGGCTCGATCAGCTTCGTCGGCCTGGTGGTGCCGC
ACGTGGCGCGACTGCTGGTCGGCCCGGGTCATCGCTGGCTGCTGCCGTTGTCCGGGCTGC
TCGGTGCGCTGCTGATCGTGGTGGCCGACACCGCCGCACGCACGCTCGATCCACCTGCGG
AGATTCCGCTGGGCCTGTTCTCGGCCGCGCTGGGTGCGCCGTTCTTCCTGTGGCTGGTGC
TGCAGCAGCGCCGCAAGGCGGCGCCATGAGCGTGCTGCTGAAGCTGCACCAGGTGGTGGT
GCGCCGCCAGCAGCGCGAGATCCTGCATGGCATCTCGCTGGCGTTCGAGCCGGGCACGGT
GACCGCGCTGGTTGGCCCGAACGGCGCGGGCAAGTCTACGTTGCTGGCGGTGGCGGCCGG
TGACCTGCGCGCCGATGCGGGGGAGGTGAGCCTGCTGGGCAAGCCGTTGGCCAGTTACAA
GGCGGGGCCGCTGGCACGCGAGCGCGCGGTGATGCCGCAGGAACATGGCGTGCGCTTCGC
CTTCAGCGTGGAAGAAGTGGTGGCGATGGGACGGTTGCCGCATTCGCCGGATCCGCGTGT
GGACGATGCACGGGTGGAAGCTGCCATCGATGCCGCAGAACTGCAGGCGCTGCGCCTGCG
CGAAGTGCAGCAGCTGTCCGGTGGCGAGTCCGCCCGGACCACGTTCGCGCGCGTGCTGGC
GCAGGACACGCCGCTGCTGTTGCTTGATGAACCGACCGCGGCGCTGGATCTGCGCCACCA
GGAGCGTACGTTGCGCAGTGTGCGTGCCTGTGCCGAAGCCGGTGCGTGCGTGATCGTGGT
GCTGCACGATCTGAACCTGGCCGCCGGCTATGCCGACCGCATCGTGTTGCTGGAACAGGG
CAGGGTGGCCGCCGATGGCACGCCGCTGCAGGTGCTCACCGAAGACAACCTGCAGCGGGT
CTATCAGCAGGATGTGGTGGTGCTGGAGCATCCGCGGCGCGGGGTGCCGTTGGTGGTGGT
GACGTAGTCCGGATCTGCTGCCGTCGCCGCGTATCATGTCTGACCGGTATTCCCTCAATG
GACTGATGCAATGATCTGTAGCATTTCGCGCGGCACGCTGCTGGCCGTGTTGGTTGGCTT
CGCAGGCGCTGCGACTGCGGCTTCCACCTCTCCGGTTTCGCTGACCGATGCGGCGGAGAA
TGCCTCGCTGATCGAGATACGGCATTCCGCTGGCGCGGGTTCCCCTGTTGCGTCCATCCG
GACGCAGTACTTCGCCAGCGAGGAAATGTCCGTGAGTTGGGATGACCAGCGGGTGCTGGT
GCTTTGCAAGGAGGCGGCATACCTGCAGATTCCCCCTGCCAAGCTCAAGGCCGCTGCGTT
GAGCACCGAGCAGCGGCAGATGATCGTCTACCAGGCGCTGATGTCCGGCCTGGGTGCTGT
CGCGGGCGTGGTCGGGCCGGCGGGCGAGGTGGTGGCTGTGGCGGATGACGGAAGCGAGAC
CCGCAGCATTGGTGAAAGCCATTGGGCGTACGGTATCGAGCGCTACGACGTCACCACCCA
GCGCATGCCGGGCGGCGCGCTGCGTGTGCATTCCCGCAAGACCGAGGCCGTGAACACGAC
GCCCCCGGCGAGCCCGGACGACACGTTCAGCACCGAGGATGACCAGGCGGCACGCCTGTC
CGAACTGGCGCCGGTGGGGAGCTGGACCGAGGTGCTGATCCATGGTGGCCCGCGGCTGCC
GCACATTGACCCGGCGACGTCGCTGAAGGGGTGGATTTCGATGGGGGATGACCAGGCGGC
GACCGTGGCCGAGGCGCGCACGCTGCACGGCTGCAAGTAAAGGCTGAGAGGAGGCAGATC
CCTTTGCCCAGGGTCAAAGGGATCTGACCCCGATCATTGTCGGCCTCATCGTTCCATTTA
TGTTTGCAATATTCACTTGCGCGCCAGATTGGCAGGTCTAGAATGCGCCCCATGAACCGG
ATGCCGCTCCTGAAGTTTTTCACCCTGACCCGCGCCAACGCGGAACGGGCGTGTCTGCCT
GGAGCCCCACGAGGCCGTTGAAGCGGCCATCGCTGGACCTTCGACAGAGCGCCCCCCGGG
GCGCTCTTTTTGTTTTTGTTAGTCGACTAACAGTCGACTCTACCCAGTCGACGCTACCCA
GCCGACGCTACCCAGTACTGCAAAGGAGAACGTGCCATGCACCAGATCGCCGAGACCGAA
CGCTAGCCGCGCACCCTGTCGCCAACCGGGGGGCGCGGCCCCTGAAGTTGGCTTTGCAGG
AACCTCTATATGAACACCCAAGTCCTTTCCCGTCGTCGCAACCTTGGCATCATTGCCCAC
ATCGACGCCGGCAAGACCACGCTGACCGAACGCCTGCTGTGGAAAAGCGGCGAGATCCAC
CGCGTCGGTGAAGTGCACGACGGCAACGCGACCACCGATTTCTCGGCGATCGAACGCGAA
CGCGGCATCACCATCGGCGCTGCCGCCGTGCAGGCGCAGTGGGCGCCGCGCGACCTGCCG
CCGCATCGGCTGACCCTGATCGACACCCCCGGCCACATCGACTTCGCGATCGAAGTCGAG
CGTTCACTGCGCGTGCTCGACGGCGCCGTGGCCGTGTTCTCGGCCGTGGATGGCGTGCAG
CCGCAGTCCGAAACCGTGTGGCGCCAGGCGCGTCGCCACCGCGTGCCGCTGATCGCTTTC
GTCAACAAGATGGACCGCGTCGGCGCTTCGTTCGAGCGCGTGCTGGAGCAGCTGCAGGAC
AAACTGCGGGCGCGGCCGTGGGCGCTGGGCGTGCCGTTGGGCAGCGAAAGTGGCTTCAAC
GGCTGGGTCGATCTGGTCGATGAGCGCGTGCTGCAGTGGCAGGATGGTGCCGCAACCACG
GTGACCCCGTGGGACCAAGCGGCGCGGGCCCAGTGGCAAGCCCAGCGCGATGCGCTGGTC
GAGGCCGTGGCCGATCACGATGAGCAACTGGCCGATGCCTGGCTGGAAGGTCGCGTGATC
GATGCCGGGCAGCTGCGCGCGGCGATCCGCCGGGCGACGCTGGCGGGTGCGGGCGTGCCC
GTGCTGGCCGGTGCTGCGTTCAAGGACAAGGGTATCGAGACGCTGCTGGACGCCGTGGTC
GATTACCTGCCGTCGCCGCTGGATCGCCCTGCCGTCAGCGCCGAAAGCGATGAGGGCGAG
GTCGTGCTGCCGCCGGACCCGGACGGTCCGCTGGCCGGCCTGCTGTTCAAGATCACCCAC
CAGCAGCACGGCGCGTTGAGCTTCGTGCGGCTGTACTCGGGCACCTTGAAGGTGGGTGAT
GCGGTGGCCAGTTCGCAGCATCCGCAGGGGCGGCGTGTCAGTCGCCTGGTGCGGGTGCAG
GCCGACCAGACCCACGACATCGAACAGGCCGTGGCCGGTGACATCGTTGCAGTGCTGGGC
TGGAAGGATGCGGTCAGTGGTGAAGCGCTGAGCGGTCGTGCGCAGCCGCTGCGCCTGGAG
AACATCCAGGCACAGGCACCGGTGCTGGCGTGGCGGTTGGAGCCGGCGCGTGCGGCCGAC
CTGATCCGGATGGCACAGGGTTTGGCCAGCCTGGCCCAGGAAGATCCCTCGTTCCGCGTC
GAAACCGATCGCGACACGGCGGAGACCCTGGTCTGGGGCATGGGCGAACTGCACCTGGAG
GTGATGGTCGAGCGCCTGCGCAGCGAATGGAAGGTCGACGTAGGCGTAGGTGCGCCGCGC
GTGGCCTACCAGGAGACGCCGATGCGTGCGATGACCGGCGTCGTCGGGCGGCTGGTCAAG
CAGACCGGCGGCCAGGGCCAGTTCGCGCACGTGGTGCTGGATGTATCGCCGCGCGAGGAC
GACCAGGTCGTATTCAACGACCGCATCGTCGGTGGCGTGGTGCCGCGCAGCTTCATCGCG
GCGGTGGAGAAAGGTGTGCGTGCTGCGCTGTCGGAAGGCCCCCAGGGCCATCCGGTGGTC
GGCATCGAGGTCAGTCTTGTCGATGGCCAGACCCATGCCAAGGACTCCTCGGAGATGGCG
TTCCATCGCGCAGGCGCCGAGGCGATCAAGGCGGCGCTGGCCGAAGGCGGCACGCAGCTG
CTGGAGCCGGTGATGGCGGTGACGGTGCATTCGCCGTCAGCGTCGGTGGGTGATGTGGTC
GGCGACCTCAACCGCCGCCATGGTCGCATTGCCCGCATCGACGATCAGGATGGTCGCGCC
GAGGTCAGTGGCTTCGCACCGCTGGCGCAGCTGGTGGGCTATACCACCTCGCTGCGTTCG
CTCAGCCAGGGGCGGGCCAGCAGCGAGGCGCACCTGCATGGCTACGAGCCGGTGCGCGCT
GCATGAAGAAGGTGAGGGGAGCCCGTTCGCGGGCTCCCTTTTTTGTGGGTTCGGGTTTCC
GCATCCATGCATGGCGTGGATCTACCGGGTGATCGGGTCGCGAGCTCTGCACTAGATCCA
CGCCATGCGTGGATGGGGCCCTCGCGATGCGTTTTTTTGCATTGCGATGCAACAAAACTG
CAGAAAAAGCTGGATTAAAGTGATGCCTCACGATAAATTGCGCACCCCCCGTTGCTCGCC
GCCGCCCGCACCCCTCTCATGCGTGATGACAAAGACCCCGGAACCCTGGAGCTGACCCTG
CCGCGCAAGCGCGGTCGTCCGCCCAAGTTCGGGTATGCGATGAGCGATGCGCAGCGGGCC
GCACGCTATCGTGCGCGCCGGGCAGGGCAGGCCAACCACGCCGATGTGCGCTCCTGCAGC
GACATGGTGCTGCTGGACAAGATCCGTGCAGCGGTGAGCGCGCGCGACACCGAACTGGCC
GGATTCCTGGTCCACGTGCTCTGGCAGCGCTACCCCCTGCAGCTGAAATAGTTCGCTGGC
GGGGTGGCCGTTGTCATCGAGCTTGTTGATAATGCGGGATTCAGGTTGTTCCCGCTGGCG
TGCCCGGGATGGCAGGCGCGCATGATCGAACGGTTCCCAAGATGACCACCACCAGCGACA
CCACCACCGAAGCGGCGCCGAGCGGCGCTCCCCTGTTCTATACCCGTCCGGTGCCGCTGC
AGGCCGATGTGCACGCCGATCTGCGCATCCTGCCGGGCAAGCTCGAGTTCGCCGCCGGCA
ACAACGCCATTCCGCTGGTGCTGGGCGAGTTCTCGCTGGCGCTGCATCATTTCCCGATCC
TGTTCGCCGGCCCCGGTGGGGTTCCGATGGCTGCCGTCGGCGTGTCCGACCAGAACCTGT
TCATCAAGGACGGCCTGTGGGAAGACGAGGCCTATATTCCGGCCTACCTGCGCCGCCACC
CCTTCATCTTCATCGACACCGGCGCGGAGAATGACTTCCTGCTGGGCATCGACGAAGAAA
GCCCGCGCGTGGTCAAGGGCGGCGAGGAAGGCCAGCCGCTGTTCGTTGACGGCAAGGCCA
CCGAAATGGTGCAGCAGGCGCTGGAGTTCTGCGGCCAGTACACCCGCGAGCACGAACAGA
CCTTGGCCTTCTCCAAGGCCCTGACCGACAACGGCCTGCTGGTCGAGCGTAACGCCACCG
TGCGTACCCCGGATGGCCGCGAGTTCAACCTCAATGGCTTCCTGGTGGTGGACGTCGAGA
AGTTCGTTGCGCTGCCGGAAGCCACCGTGGTCGAGTGGCACCGCAGCGGCTGGCTGGCAC
TGATCCACCAGCACCTGATGTCGCTGGGTCGCTTCAATGACCTGACCCGTCGCCAGGTCG
AGCGCCTGGCCGCCTGATCAAGGCATTGGCAGGGTTCCCGCTGGGCGGGAGCCCTGTCCG
GCCTTCAGCACGTCCAGCAGGCGCCGCGCATCGGCCCAGTCCGGCGCGGCGTCATGCGCC
AGGTCGACCAGCTCCGCCGCGATGGCCGCATGCTCGCATTGGCCCAGCATCTGCAGCGTG
CCCTGCAATCGGTGCGCGTGATGGCCCAGTGCCGATGCATCCGCTCGATCAATAACCCGC
TCCATGTTGCCGAGCTCATCGTGGATGTCGGCGATGTAGGCCGCGTCCATGTCAATCGTC
TGCGCGGCTGCGCCCGGGCCCTCTGGTCGCGCAATGCCGAGCGCAGGCAGCAGCTGGGCG
GCGCGCAGTGGCTTGGCCAGCACCGCGTCGAAGCCCGAGCGGTGGCAGCGTGCGCGATGA
CGCCGTCCGGTGCGGGCAGACAATGCGATCAGGCGAACGGTGCGCCCGGCAGACCCGCGT
AGCTCGCGCGCCAGCACGTGACCATCGGCGCCAGGCAACCCAATGTCGATCAGAGCAACG
GAGCGGGGCTGTCGTGCCTGTTCGGCCAGGGCACTGGCCGCATCTTTCACGGCGCACACC
TCTGCGCCCCAGCGCCGCAGCTGTTCGGCGATCACGTGGCGATTGAGCTCGTGGTCCTCG
ACCAGCAGCAGGTGCAGTCCGGCCAGTGGCGTATCGCCCACGGGCATGTCCTGGGCATCC
ACGCCGGTGCCAGCCGGGCACACCGGCAGGCGCAGGATGAAGCGACTGCCACGGCCCAGC
ACGCTGTGCACGGTGAGGTCGCCGCCCATTGCGCGGGCCAGCTCGCGCGCGATGGAAAGC
CCCAGCCCACTTCCGCCACGCCGCTGTCCGCTGCTGCCTTGCTGGAAAGGCTGGAACAGG
GTGGCTACCTGCGCCGGCGCGATGCCGATGCCGCTGTCGATCACCTCCAGCAGCAGCGCC
CGCGGACGCGCTGCCGGCATCAGTTGCAGGCGCAGCTCGATGCGGCCGGAATCGCTGAAC
TTCACTGCGTTCGCCAATAGATTGCTGGCAATCTGGCGTAGCGCATCGGCGTCCACCAGG
ATGTTCGACGGGGATGCGCCCTGGGCATCGAGATGCAGCTGCAGGCCTTTCCGCTGGGCC
TGTGGCCGGATCGCCTCCAGAGCCTGCCGGCACAGCTGGGTTGCATCGCAGGGTTGCGCA
TGCGGCTTGAAAGCGCCGCTCGCAAGGCGCGAAAAATCCAGTGCGCGATTCAACAGGCTG
CGCAGGGATTGGCTGGCGCTGCTGGCAGCGGCGAGCAGGTCACGCTCGCCCTTGGGCAAT
GTCGATTGCCCCAGCAGCTCGATCGAGGTCAGCACGGCCTGCGCCGAGTTGCGCATCTCG
TGGCTGATCACGCCGATGGCATGCGCGCTGCTTCGGTCACCGCGCGCCCGCAGGTGGCGC
ATTGCGAGCCACAGCAGCGGCAGGGCAATCAGCAGTGGGGCCAGCAGCAACCATCCGCGC
GGGGGCGACGCCTGCATCCAGTCCAGTGCATTCCCGGCCGCGGCAGGCAGGGTCTGGCCT
GCCCACAAGTGGAGCAGGCCTGCGTGCTCTTCCAGAGTGATCTCCCGCAATGCCTGTTCG
ATGCGCCCAAGCAGTTGCTGGTCTTCCCGGCGAACCAGCAGGTAAAGGTCGGTGGAGAAG
CCGCTATCGAACGGCTGCAGGCGCAGGCTGCCATTGAAATGGCGTCGAACCAGGGGGCGC
AGCGTGGGCTCCAGGCCAATCGCCACGTCCGCCAGCCCGCTTTCGACTGCCGCCAGTGCT
GCATGCCGGTCTGGCAGCTGCCGCAGCCGGACCTGCGGGTGATGCGCGTGCAGCCAGCTG
GCGTAGGGTCCGCCTTCAACGACGGCGATGACCCGGCCGTCGAGTTCGCGCATCTCCCGT
GGCAGCCACTCGCCGGCGCGTCCGGCCAACAGGGTGGCGCCGCCACGGAACGGGGTGGAC
GCGGCAAGGCCGGGGCAGGGCAGCGCCTGGTGCCTTGCGCCGCCAAACACCATGACCAGG
TCAGCCTCGTGATGGCATACAGCGAGGATCGATGCGGCGGTTGTCGGGTAGGGGTGTTCC
AGGAAACGGAATTGGGCGTGCCGCGCCACCAGGTTGGCATAGCCATGGGCGAGCGTTGGC
GGTGATGACGGATCGGCCAGGGCCGCGGGCAGGGGGCGCAGGGAGGGAGTCGTGGCGACC
CGTACAGTGCTGCCCGGCAGCCAGCGTGGCGAGCGGATATCTTCGGCCGAGGCAGCCGGC
AGGAGAAGGAGCGCCAGCAGCCCCGTGGACAGGAAGCGGCGGCGCAACGGCGGCTGGCGC
CTCACGGTGTCTCCAGTCGTTCGCGCAGTGCGTAGATTTCCACGTCGCTGCGCAATCCCA
GCTTGCGCAGCACAGCAACCTTCTGCGTGCTGACAGTCTTGATGCTGCGGTGCCGCCGCA
ATGCGATCTCGGAGACCGTCAAGCCTTCCAGCAGCAGGCCCAGCACTTCGCGCTCGTTGC
GGCTGAGCTCGCCGCGGTCGCCGGCCAGCCTGACGTCCGGTGGAACCCGGGTCAGGCCCT
GGGAAACACGTACGATGGCGTCGGACAATGCAGCAAGCGGTTCGGCCTTGCTGACGAATC
CGTTGAGTCCGGCATCGATCAGGCTGTTGAGGTTGGTGGTGGGGCAGAGCGTGGCGAAGG
CCAGCAATGGCGTGCGCGGAAATTCCCGGCGCAGCAGCGCAACCAGCTCGAGGCTACCCA
GGTCGTCACGGGCAAGCGTGAGATCGATGATGGCCACATCCACTGGTGTGCGTTGCAGGC
TGCAGAGCAGTTCGTTGCTGCAACCGTGGCTGGCGACGATGTCGAAGCGGAGATCGCCTG
ACAGGTGCAGGGCGGTGCCGCGACGGACGACTTCGTGATCGTCCAGGAGCGCCAGGCGAA
GCCGACGCGGTGCAGGAAATCCATTCATGCGCGGGAGGTGGTCGGCGCCCATGGGCGTGG
CCGCCATTCTGGCGCCGCTGTCGCGTCGAACATCGAATTCGTTGCGTTTTTACGACTATT
CCTAAAGATCGATGGACGCAGTTGATCGGCCGGGGCTTACGCATTCGTGACGTAAATGGA
TGGGGTGCTGCAGGCGTCCCGTCGTGGCTGCCGGAACCATTAATGTGACGCGTCACGCTG
GCGTGACCCTGCGCCCCTGACCTGACTGGTTGACGCCGTCAGGGCAGGGCAGGGCTATCG
AGTCTGCACGCGGGGGATCGACATGCGACCCAGGAACTGCGCCGGGGTGATGCGGGGCAA
CTGTTTGGCATGGGCGTCTGAGAAGTGGCGCAGGCCGCCCCAGAGTGCGGTGTCTCCGAT
CAGGAAGCAGCGGTGCTGGGCACGGGTGACGGCGACGTTGAGCAGATTGGGCTTGCTGGA
GGCCCAGTGCGCCGCGCCCACCGTGTCCGTGTCGCAGCCCAGGACCATCCAGACAATGCT
TTCCTCCTTGCCCTGGAAGGTGTGCACGGTGCCGACGCGCTCCCTGCACCACGTGCGCAG
TTCGGTGGTGCGTGGCGCCTGCGTGCCGGGTGGGGCATCCGGGCCAAGCCAGGCGTCCTG
GCTCCGCAGTCGCTCGAGCAGGGCATTCTTGATGCGCTTGAAGGGCGAAATGATGTAGAC
CGGGGGAAGGCTTCCGGTGCTGTGGTAGAGCGCGGCCAACGCCTGCTGCACCAGGTCGAT
CTGGCACGGCACGACCTGCTTGTCGCTGGTGCGGCCGGGGGCGTGTACCCAGGCGCTGCT
GCCGATGTCCAGGCTGTCGGCGGGTGGCCGCGCCGCACTGGGTTCCCAGGGGTTGGAGAA
GATCATCTTCCCCTCGTAGGCAATCGTGTTGGCAATGGAGAACATCGGTTCGACGCAGCG
ACGATGCACGCGCAGCGGACTGCCGATCCAGAGCGGCGAGCCGCCGGACTCCATGCGGGC
ACCGAGCGGGTTGGCCTCGTCGGCCAGTACCTGTACGGAGGTTTTGTCGGGCGAGACGTT
CACGCCTGCGGGCAGTGCGCTGGTTCGGCCCAGCGCCTGCAGCAGTTTGACCGGCACGGT
GAACACCGGCTCGATCTGCAGCGGATCACCCACCACGACCGCGCGCCTGGAGCGCAGCAG
TGCACCGACTGCCGCCTGCGGCACGGCCTGGCCAGCTTCATCGATGAACAGCCAGCCGAT
CGAGTCCGGCCCCAGATGTCGGAACTGGCGTGCGACCGAGGCGAACGTGCTGGAGACAAC
CGGCACGATCATGAACAGGCTCTGCCAGATGGCCAGCGCATCGCGTGGCTCCTGCAGCCG
CTTGCCACTCAGCAGGTGGCACAGTGCAATGACGTTCTGGGCGAAGCCGCCGCCCTTCTG
CACGACTTCGTGCAGCCAGGCCTGGTGAAGCTGCAGTGCCGCCACGAAGAGGTTGGCGCG
CTGCTCGTTGAGCTGCTCGCTGTTCCAGACTCCCTTGATCTGCCAGTCCTGATCTTCCAG
TTCGGCCGCGTCGGCGGGATGGGACGCGGTGCCGAATTCGGCTTTCAGTTGTTCGAGCTG
TTGCGTCATTCCAGCCCATTGCTGCGCCCGTGCCTGCGCGGCGGCCGATGCCTCGGCCAG
GGTGCTCGCGGTTCGGCCCAGGTGCTGTTGCGCCGTATCACATTGCGTCCCGAGTTCGAG
CCCGCGCTGGGTCCATCGGTGCTGATGATCTGCGTTCTGCACCATTGCGGCCGCATGGCT
GTGCGCGCGCTGCCGGTCGAAGATGCGGGCCCACCAGCCAGGCTTCTCTTCCCTGAGCAG
GATGCGTTGCGCCTTGAGCAGGGCGAGCTGTTCATCGGATCTGCTGCGCTGGCCCTCGAG
TGCACGGCACTGCTGTGCAGCTTCCTCATGCGCGCGCTGTGCATCGCGAAGCTGAGAAGT
CGTTTGCCGGCAGAAGCTCTCCTCATCGTTGCCGCTGATCTCACGGCTGAGCGAGGCGAG
CCGATCAAGCTTTTCGACCAGGCCATTGACGATCGCATCGGCCTTGCCGAACGCCTGCCT
GGCCTGCTGGAAGCTCATCGCTGCTGGGTTGTCCCGCCACTCCCAGAGCGACTGGTGGCG
GGCGCGGTCGTAGCCCTTCGGTGCGGGGGTTTTGCCATCTTTTGGGGCGCTCCTGCTGAT
GGCCCGCACAAGTGCCTCGCGGTTGGCCTTCCTGCCCAGCGCGCAGCTGATCAACCCCCA
GGCATCGCTGTCTGCCGCCGGTCGTTCATAGGCGCCCCTGCCGTTCCATTCGAGCAGGTT
GCGGGCCAGTGGCCGCAGGTAGTCGAAGGTCACGTCCCCTGTGCTGTTGCGCCAGCGCGA
CCCTCCGGGCTTGCCCAGTGACCGGCTCTTCGGCAGGTCACGCGAAATATTCTCCACGGC
GGCATTGTTCGACGATGCGACCACCATCTCGAAGCCGGTCAGGTCGGCCTTCAGTGGCGA
GACCCTGCACGGCTTCTCACCTTCGAAGTTCACTTCGCGGGCTGGGCCGAGCGCAGCGGC
TGGCGTCGCGTACTGTGACAATGCACGTGCGCGCCGCACGATGTTCTCAGCGAAGACCTC
ACGCAACAGCGTGGTCTTTCCGGTTCCGGGCGGGCCATTGACCGAGAACATGCCTGAATC
GCGCACCTGCTCGAAGATGCTGTTCACAGCGAACTGCTGCATCAGGCTCATCGTGTGTGC
AGGATCGCCGGGCCAGTGGCCCCGATTGATGTGGCGCGGGCGCAGCCGGTCGGCAATCAG
CGCATGGCCTTCTGGGGTGTAAAGGTCTTCGCGTCGGCTTTCAGGCAATGGGCTCAGATA
GGCGCGTAGGGGCGCACTGGCCTTGCCCTGGTCGAGTGCGCCGATGGCCCGCGCGATATC
CTCGACGAAGAAACTGTTGAGGATGCTGATCTCCGCGTCCTCTTCGGGCTGGGCCTCGTC
GTCCTCGGCGTCGTCCGCTTCCGCCGTTGGCTCGTTGTCCGGCCCTGGGGGTGTGGCTTT
TGCTGCCCGTTCCGGCTTCGGCTTGTCTTCAACGCTTTTCGCCCGGATGACCAGCAGCGG
AGCGGACGCGTCGCCCGCGGAAGGGTCATGACCCGACCAGTTGCACAGGATGTCGAGCAG
GCGCAACAGGTCGTCGGGGCTGCAGGGCGTTGGGCCCTCACCCTGTCCGGCGGGGGTGGC
AGCGCCGCTGCGGAACGTTGCTACGTCGCGCTTGAGTGCTTCAAGGCTTGCCTGGAAGGC
GTCGAAGTCCAGGCCCTGCAAGCCACGCCTGGAGATCGTGCCCAGTGCCCACGGAACGGT
CGATACCGAGATTTCACCCAGCTGCAGCACGCCCTCGGCGCTTGCCCGCAGGCTGGCCGC
GCAGGTCAGGCCTTCCAGTTCGGCCCGTTCGTCCTGTTCCAGCGACTCGTCTCCGCTTGG
CGTCTCAGCCAGTACCCGCTGGGTGATATCGGCCAGCTGGGCTTTGTCGAATATGCCGAG
GTAGACATCGAATCCGCTCAGCCTGCGACCGAATGGCAGGGGTGGGGACCACAGATCCTT
CGGGTCCAATCGCTCGAGCTGATCCCTGGACAGCTGCCGTACGCTCCAGTCCGCGTCCTT
CGACTCAAGGACCTGGCCCTGCAGATCGTAGGGTATGAAGAACTCAACCCTGTGCCAGAA
GCTGAGGATCGAGCGATGACTGGCCTGCAACGTGTTGCGTCGTTCTTCCTTCAACTGCCT
GTTCCTTCCATTGTGAAATCGGCCACGACCGGAATGCACCCTTCGTCGGCCATTGTGGCC
GGCGCGCACAGCCCTGCATTGGCCATTAGCGGCCGCCGCGGTCGAGTCTTGAGTGTTCGC
GACCCCGGCGCCAGCTACTGCAGGCAGGGCAGGGGCGGCGTCGCTGTACGCTCGGGTCCG
GCAGCGGCTGCGCGCGTGCCGGATGAACAATGCGGCAGCGGTGATGAATGCGACATCCGG
CGCAAGCAGATGTCGACACGCCCTGCCGTCAGCAGGTGCTGCGTGGGGATGACCGATGGC
TCAGCGCACCGACTGCGGCACGCGCCTCAGCTTTGCGGTGTCGTAACCCATGGCCGCGAT
GCGCTGCACGGCCTGCTGGTAGTCGCTCTCGGACACCTGTGGCGTGCGTGCCATGTACCA
CACGTAGTCCCGCTTGCTGCGCGCGACGATGGTCTGGCCGTAGTCATCGCGCAGCCAGGC
AATCACATACTCGGCCTGGATCGGCCAGATGAACTGCATGCCCCAGATGGCGCCGTTGCC
GTCCTTCTCGACCCGTCCAACTGGGTGCATCGACTTCTGGGGGGCGTCGAAGCTGCCCTT
GCGATAGGTGAAGGTGGTCTGGATGCGCCCGTCGGGCTTCAATGCGTAGCTCTCCACCGC
GTCGAAAGCTTTGCGCTCCGGCCATGAGGGGATGTGGGCGATCACATACCAGTCGCCCAT
GAAGCGTGGCACGTCCACTGAGGGCGGGCGGGGCAGGGGACGGGTATCGGTGGAGCTGCA
GCCGGAACCAAACAGGCTCAATGCCAGCAGGGGAAGCAGCGAGCGCATGCGCATGTCACA
CCTCAACGGGGGCGGAACAGATAGTGGGCGACCAGCCACTGCTGGCCGTCGTCGTAGCCG
AACAGCTCGGCGCATGCCATCCAGAACATGCGCCAGCGCTGCCACCAGATCTTCGCGGCG
GCCTGGCCGTAGGTCGCGACCAGCACCGGCATCACCGCCTCGCGTGCTGCATCCTGGTTG
GCCAGCCAGTGGTCGGCCGTGCGCTGGTAGTGGGTGCCGTCCAGCAACCAGCGCTGGTCA
AGCCGCAGGTCGCGCTGGAAATGCAGCAGCGTGTCGGCCGCCGGCATCAGGCCACCAGTG
AAGAAATGGCGGCCCATCCAGTTGTCGCCGCCCTCGGTCTCGAACGGGTACATCAGCGTG
CGGTGGGCGAAGATGTGCACGAACAGCGCGCCGTCGGGCTTCAGCCACTGGCTGATGCGC
GCCAGCAGGCGCTCGTAGTTGCGCACATGCTCGAACATTTCCACCGAGACGCAGCGGTCG
AAGCGTGCGGTTGGCAGCTCGAGCTGGTTGACGTCGCGGGTGATCACCTCGACGTTGTGC
AGCCCCCGGGCCTGGCACTGCGCCATGATGTGCTGGCGCTGGCTGTGCGAATTGGACACG
GCGGTGATCGCGGCGGTGGGATAGCGCTCGGCCATCCACAGGGTCAGCGAACCCCAGCCG
CAGCCCAGTTCGAGGATCTGCTGGCCATCGGCCAGTCCGGCGCGCTGGCCGTACAGCTCC
AGCATGGCGTCCTCCGCCTGGTCCAGCGTTTCGCGCCCGGTGGGGTAGTAGCAGCTGCTG
TACTTCAGGCGCCTGCCCAGGCAGGCCTGGAAGAAGGCCGCCGGAACCTCATAGTGCTGG
CGGTTGGCCGCGTCGGTATGCAGCGCGAGCGGGCTGTCGGCCAGCTCGGCGATGCGACGG
CCGAAGCGTGCGGACTGTGCTTCGATACCGCCCAGCATTTCCTCGTGCAGGCGTTGCGCG
CACAAGCGACGGATGCCGGCGCGCAGCGCGGCATCGGGAACCAGGCCGCGTTCGGCCCAG
GCGATCAGCCCGGCTTCCGCGTCGTCGGCCGGGGTCAGTGACGGAATCGCGCTCATGCGG
AATGCTCCTTGGAAGGACGAGGGAACCAGGGGAAGAACATCGGCGTGCTGCGCTGGTAGG
CGCGGTAATCGTCGCCGCGGCTGCGCAGCGCCTGCTTTTCGGTGAATGGAATGCCGCTCA
GGTAGCGCAGGAACACATACATCAGCAGCGGGCCGGACCACGCCAGCCACCACAGCGGCG
AGCCGACCGCGAGCAGGACATAGCTGAACCAGTGCAGCCACTCGAAGAAGTAGTTCGGGT
GGCGGGAGTAACGCCAGAGCCCGTCGCGGCAGGTGCGACCCTGTTTTGCAGGATCCGCGC
GGAACCGGGCCAGCTGATGGTCGGCCAGGCTCTCGCCGCCGACGCTCAGCAGCCAGACGA
GTGCGGCGGCCACGACCCACAACGTCATGCTGGTCTGTGGATTGGCAGCCACCGCGACGA
AGGGCAGGGCGAACAGCACGACCAGCAGTGCCTGGGCCATGAAGAAGCCGAAGATCTTGG
CTTGATGCCCTTGCCAGTACTCGCGCAGATAACGGTAGCGACCGTCTTCCTGTTCATGGC
GGACCCGATGCCACAGGTGCAGTGCCAGTCGGCTGCCCCACAGGCCACCGAGCACGCCCA
GTGCAATCCGTGGCGCCGCCGCACCATCGCCGAGCCAAGCCAGCAACAGGGCCGAAGCAC
CCACGCCCTTGGCCCAGAGCACATCGACCACGCCGATGTTGCGGTGGCGCCGCTGCCAGG
CCCAGCCCCAGCTCATCACAAGCACGGCATACAGCAGTACCCACACCAGATTGATCATGA
CGGCGCTCCGGCCAAGGGCGGCGGGATGGTGCGGGAGCCGCGACGAGCGGCCATGCACAG
CAGCGAAAGCGCGATGCTCCAGCCCACCCCCAGTACCAGCAGGCCTTGCCACAGCGGCGT
AGTGAATCGAACCGCATCGAAACCGCGCGCTGCGGAGAGATAGGCCAGCGGGGCCAGCAG
CAGGCCGAACGCGGCTGGCAGGGCAGGGTGGCGCAGCAGGAAGCGCATCGAAGTGGTCAG
CGTCATCGCAAACGCGGCCCACAACGCCATGATCCAAAGGGGTGGCGTCCAGCCCAGCGG
GGCCGCGGCGTAGCGTACGGTGCCGCTGGCGGCGGCACTGGCGTCGACCAGCCACGCGCA
GGCCAGCGCCAACAGCATCAGCCGAAGATCCAGCCGAGGTTGCGGCGAGGTCAGCAGCTG
GCTGCCGATGTAGAGCGACGCTGCCAGCAGCGCCGGCCATTGCCAGCCGCGCCCGGCGCC
GGCCACGGCGCACAGCCAGACCAGCTGGTTGCCAAGCAGATTGGCCCAGAACCGGCGCAC
CTCAGCCGCCTTGACCCGATGCGCCAGCGGGACGATGCCCGGGGCGCGCCAGCAGCAGAT
GCGAAACGCCGATCGAACGCTCCAGGAAGCCGCCCTCGCAATAGGCCAGGTAGAACTCCC
ACATCCGGCAGAAGCGCGTATCAAAGCCCTGTGCCTGCACAGCGGGCAGCTGGGCAAGGA
AGCGTTGGCGCCAGGCGCGCAGGGTCAGTGCGTAGGAGTGGCCGAAATCCTGCTGGGCGA
CCAGCTGCAGGTCACTGGATCGGGTCTTGGCCGCCATGATCGCGTTGATCGACGGAATGA
AGCTGCCCGGAAACACATAGCGCTTGATGTAGTCGACGCTGCGCCGTGCCTGCTCGTAGC
GGTGATCTTCGATGGTGATGGCCTGCAGCAGGGCGACACCATCGGGCTTGAGCAGGCGCT
GCAGCGTTGCCATGTAGGTGTCCAGGTATTCGGCGCCGATGGCTTCGATCATCTCGATCG
ATACCAGCTTGTCGAACTGGCCCTGCAGGTCGCGGTAGTCCTGCATCAACAGCGTGACCT
TGTCCTGCAGCCCGGCTACGCGGACGCGCTCGCTGGCCAGTGCATGCTGCTCGGCGGAGA
TCGTGGTTGTGGTGACGTGGCAGCCGTAGTGCTGCGCCGCGTGCAGCGCAAAACCACCCC
AGCCGGTACCGATCTCCACCACGCGGTCGCCCGGCTTGAGCTGCAGCTGCTGGCAGATGC
GGTCCAGCTTGCGCCGCGAGGCGGATTCCAGCGACTCGCCCTCTTCGGCGAACAGGGCCG
AGGAGTACATCAGGTCCGGTGACAGGAACAGGGCGAAGAAGTCGTTGCCGAGGTCGTAGT
GCGCGGCGATGTTGCGGCGGCTGCCTTCACGGCTGTTGCGGCGCAGGCGGTTCCAGCCGC
GCAGCAGCCAGCCTCCCACGCGCGCCGGGCCGTGTTCCATGCTGTCGAGCAGATCGCGGT
TGCGCACCAGCAGCCGGATCAGGGCGACCAGGTCGTCACAGCGCCATTCGCCATGTATGT
AGCTTTCGCCGGCGCCGACGCTGCCCTGGGCCGCCACCTTGCGATAGAACGCCGGGTCCT
CGATGGTGACGGTGACATGCAGCTCACCGCGGGCATCGCCCAACCAGACTTCGCCCAGCG
CGTCGCGCACGCACAGGCGGCCGTCGCGCATCGGGGCGAGCTGGGCCAGCAGGCGGCGGC
GCAGGAAGGCATCCAATGCGCCGGGGCGCGGCAGCGCGACCGAAGGAATCATCGAATTCA
TCGCGGTTTCTCGGCAAGGGTAGGGTGGTCGTGTACGGGATTGCGTTTCAGCCACAGCCG
CAACGCATGCCAGTGGATGGCGGCCACCACCTGGGTGGTCATCAGTGGATAGCAGGCCAG
GACGCGGGCCAGCCCGCGGCCATCCAGGGGGTGTCGTTGCATGACCTGGGTGGCATCAAA
CTGGCGCGCGCCGTCGCGCCAGACCTGCATGTGCACGCGCAGGTCCTCATCAGGGCAGTT
GAACCGCCAGTCGTAATGACAATCCATCGGCATGAAGGGCGAGACATGGAAGCATTTGTC
GAACCGCCAGCGCAGCGAGGTGCCTTCCTGCGTGGCCGTTGCGACCGGCAGCACGTAGGC
GTGACGTTCCTTCCAGGGTGTGTTGGTGATCTCGGCGACGATGCAGTCCAGCGTGCTGCC
ATCGGCCCGGTAGCAGTAGTAGAAGCTGACCGGGTTGAACACGTGACCGGCGAAGCGCAG
ATGGGTGAGCAGGCGGACCGGGCCGGTGGGCCGGTAGCCCAGGGTTGATGCAGCGTGGTC
GCGCACTGCATCGGCCAAGGGCCGCGCGGGATCGCCGAAGTAATCGCTGCGACGGAACTC
GGCCAGATTGCGGCGATTGATCGACCACAGCCAGCGCCCGGCGAACACGCTGTCGAGTTC
ATCCAGGTCGAGCAGCAGCTGTGCGATCGGATAGCGGAACGCATGCGGGTGTGGCAGGTG
CCTGCGGTGCGCCACCTGCCCGAAGTAGAGCGCACTGGCGCTCATGCGGCCACCTCGCCG
GGAGCCGCCATGACGTGGTGCGGTTCACAGGTGCGCAGTGCATCGACCACGCGGCGGGCG
CTGCGGATGCCGTCCTCATGGAAGCCCCAGCCCCAATAGGCGCCTGCGAACCAGGTGTGG
CGGCGGCCCTGCAGCTCGGCCCAGCGCTGTTGCGCGCGCACTGCGGCATGGTCGTGCACC
GGGTGCGCATAATGCAGGGTGCGCAGCACCTTGCCGGGGTCGATTGCTTCGCTGCGGTTG
AGCGTGACCACCAGGGGCGTGCTGCCGGGCAGGCCCTGCAGCTGGTTCATGCAGTAGCTG
ACCGTGCAGGGCGCAGCAGGGTCGCGGGGCACATGGGCATTCCATGCCGCCCACGCCTTG
CGGTTGCGCGGCAGCAATGACGCGTCGGTGTGCAGCACCGCTTCGTTGGCCTGGTAGCGG
ATGGCGCCGAGCACGTCGCGTTCGATGGGGTCGGCGTCACGCAGCAGCGCCAGGGCCTGG
TCGCTGTGGCAGGCCAGGATGACCTCATCGAAGCCTTCCACGCCGGCCGCGCTGTGCACG
CGAGCGCCCCACGGCATGCGCTCGACCGACTGTACCGGGCACTCCAGCCGCTCATGCACC
CGCCAGCGGGCGCGCAGGGCGTCGACATAGCGGGCCGATCCACCGCTCACCACCCGCCAC
GGTGCACGCCCGGTCATCTGCAGCATCTGGTGGTTGGCCATGAACTGGGCCAGATAGCGC
GCCGGGAAGTCCATCACCGTGGCCGTCGGGGACGACCACAGCGCGGAGGCCATCGGCAGC
AGGTGCTCGTCGATGAAGGCATCGCCGTAGCGCTGGCTGCGCAGGTACTGCCCCAACGTT
GGGCCCTCGTCTTCTGCCAGCAACAGGGGGGCATCGCGGTAGAACCGGCGCAGGTCGGCC
AGCATGCCCCAGAACCGCGGCGACACCAGGTTGCGGCGCTGGCAGAACAGGCCATCCAGC
GAGGTGGCGTTGTACTCCACGCCGCTGCGCTCGCTGTGCATCGAGAAGCTCATCGTGGTC
GGCTGCGAGGCTACGCCCAGCTCGTCGAACAGTGCGGTCAGCAGCGGGTAGTGCTGGGGA
TTGAACACGATGAAGCCGGTGTCCACCGCCATGCGGACGCCATCCACCTGCACGTCGTGG
GTGTGGGTATGGCCGCCCAGATAGTCGTTGGCCTCGAACAGCGTGACGTCGTGTTCGCCG
TCCAGCCACCAGGCGCTGGCCAGTCCCGCAATGCCCGAACCGATGATCGCGATGCGCATG
TCAGTACCTCGCCTTGGCCAGCACCCACTCGGGAATCGGCTTGAGCCCTTTGACCAGCCC
AAGCGCCGCCATCGCGCGCAGTCCATACCAGGTCAGGTCCACTTCCCACCAGCGGAAGCC
CTGGCGGACGGTGCCCGGGAAGAAGTGGTGGTTGTTGTGCCAGCCTTCGCCGAAGGTGAG
CAGCGCCAGCCAGAGATTGTTGCGGCTGTCATCGCGGGTCTCGAAGCGGCGGCGACCGAA
GCGATGGGCCAGCGAATTGATGGTGACCGTGGCGTGGAACAGCACGATGGTGGAGATGAA
GAAGCCCCACACCAGCAATTGCGAGCCGGAGGTATGCAAGCCTGGCGCCCAGCGCTCCAA
CCCGGCGCCCAGTGCATACAGCGCTGCGGCCAGCAGTACCGGCACAGCCGTATCGAAGCG
GTCCAGCCAGCGCAGCTCCGGGTAGCGCGCCAGGTCGGGCACCCGCGACAGGTCGGTGGC
AAAGGCCTCGCGGGTCAGGAACCAGCCCATGTGGCTGCGCCAGAAGCCGCCCTCACGGGG
GGAGTGCGGGTCCAGCGGCTGGTCGGCGTGACGGTGGTGGTGGCGATGGTGGGCGGCCCA
CCACAGCGGCCCGCGCTGTACGCTGGAGGCGCCTATCACCGCGAACACGAACTGCACCGG
CCGCGATGCCTGGAAGGTGCGATGCGAGAAGTAGCGGTGGTAGAACGCCGTGATGGCGAA
CATGCGCACCGCATAGAGTGCTGCAGCCACGATCACCGCTGTCCACGAGATGCCCACCCA
GATCACTGCGATGCAGGCCAGGTGCATCAGCACGAAGGGCACGGCGCGCACCCAGTCGAT
CCGCCCCGGCCGCTCGCCGGTGGCCTCTGCGGCGTTGCCGGTATCGAACCAGCGCTGCAG
CGTGCGCAGCAGACGCCAGCGTCGACGGGGGAGGGGCGCTACAGAGGCCATGGCGGATCT
CGGCGGGTTTCGTGTCTTCCTCTACGCGGCAGAAGGCCCACTGGATGCGGAGCGCGGCAG
GAAATTTAGATTTCACCTGGCCGTAACGGTGCAGCGATCTGTCAGCGGCTGCGCCCAGGC
CTGCTGCCATTCGCTGGCGGGGCGACCAGCCGCTGCGGCGATGAAGCGCACCGTCACCTG
TGGATAGGCACCGCGTTGATCGCGCAGGTTGCTGGTGCCACGGAACTCCAGCAGGCGCTG
GTCAGCGCTGGCATATACCAGCGCAAGGCGTGGCGCGATGCCGCCGTACCAGGTGTCCAG
GCTGACCTCGATCGACTGCGCATCGATCCCCTGCCAGCGCTGCGGGCCGGTGCGCCTTAC
CTGTACCGGGAAGTAGCGCTGCCGCGCTGGAACCAGGAAGGGCAGGGTCACACGCTCGCC
GCGCATGAGCGCCTGCCAATGCAGGCGCACCGCCGCGTCGAACCCTGCGTCGATGACCGC
GCCGGTCGGCAGGTCGAGCTCGCGCTGCACCGGTGGGCTGCCGGCATCCTCCTTCCACGC
GATCGAGACCCTGCCGCTGGCGGCCTCGACGTCGGCCTTCTGGCCGCTGCGCCGGTCCTC
CAGGGTATAGCCGCGCGCCTGTGGGTCCGCGCTGGCCGGCAGGTGCTTGCGGGCGAAAGG
CCGCCCGTCCGCGCATTGGTACAGCACCCAGCGCTCGGCACCCTCGGCCGCATCGCGTCG
CCAGTGCACCTCGCGGTAGAGCAGGTCGCCGCGCGACGACGTTGCTACCCCCTCGCTTCG
CAGCCAGGGCGCGGCCAGCGCGGCATGGGGCAGGCACAGCAGCAGCCAGGCGGTACGCAT
CGCGTTCATCCGGGAAAGGAGGGCTGAGGTCATACGGCGGGGATGGGCGGTTGGATGCGT
CTGCAGCGGCTGCATCCAATCACGGCCCCTGCGCGTACAGAGGACAGACCTTCACCCGCC
CGCCGCGAACGCCGATGTACCCTGACGCCGCCAGCAACCCCCTCAACTTCGATACCGCAC
GCATCGTGTCCAGTTCCCAGCAGCCGAGCAGCGAGCCGACGAACTGGGCCGGTGACATGG
ACGGCGTGGCACGGCTTCGTGACCGCGACTGTTTCATGCGGATCTATGATTACTTCATGC
CGCGGCTGTGCGTATACCTGCGGGGCCTGGGCGTGCCTGACGCGGTGGCCGAGGAACTGG
CGCAGGAGAGCCTGCTGCGGCTATGGCTGCGCGCGGCCGACTTCGATCCCGCGCAGGGTG
CGCTGAGCACGTGGCTGTATCGCATCGCCCGTAACCTGCACATTGACCGCATCCGCCGCG
AGCGCAGCTGGATGCAGGTGCAGGCTGCCGTCGAGGACGCAGCAACCCTGGATGTGATCG
AACGCAGCAGCGCCGAACAGTTTGCCGACCAGGCCCGGCTGCGCCAGCGCATCAACGAAC
TGCCTGCCGTGCAGGCGCGCTTGCTGCGCATGTCCTATTTCGAGGCCAAGAGCCACAGCG
AGATCGCCGAGGCGATCGGCATGCCCTTGGGCACGGTCAAGTCGCATCTGCGGCGCGCGT
TCCTGCAGCTGCAGGCCAAAGTGGGAGGTGCGCTGTGAACCCGCGCCACCACCTGCACGA
ATCGACGTTGATGAGCTACGCCGCAGGCGCGCTGCCCGCGCCACTGAGCGTGGTCGCTGG
TACGCATCTGGAGCAGTGCCCGCACTGCCGCCAGCGCCTGCGCGAGGCCGAGGCGATCGG
CTCGGTGCTGCTCGAGCAGACCCAGCCGCCCGCGCCTGATCCACGCCGCGAACAGCTGCG
CGAGGCCATGCTGATGCAGCTGGCTGCGGAAATGCCGATTGCCATGGACCAGGCCGCGCG
TCCCGTGCCGAAGGAGCGGCCCGAGGCCGACCCGGACCATCTGCCTGCCTCGCTGCACCC
CTACTTCGGGGCATCGCTCAGTGGGTTGCGTTGGCGCTGGATGGCACCCGGCGTGCACTG
CATCCGTGCCGAGCAGATGCCTTCGCTGATCATGCTGAGGATCGCCCCGGGCAAATGCCT
GCCCATGCACAGCCATGGCCGCAGCGAGCTGACCCAGATCCTGCGCGGTTCCTACAACGA
TGCGCTGGGGCTGTTCGCACCCGGCGACGTGGCGGACCTGGATGAAGACGTGGAGCATCA
GCCGGTGACCGCGCCGGGGGTGCCGTGCATCTGCGTGTCGGCGCTGGATGCACCGCTGGT
GTTCAGCGGGTGGCTGGCGCGCAAGATCCAGCGGTTCGTGAAACTCTAGTGCGGCCCTGG
CCATGGCTCAGGCACGGACATTGCGGATTCTCCTGACCGGCGCTGCAGGCTTGGTGGGGC
AGGGCGTTGCCCTGGCCTGCCAGCGTTCGCCGCAGGTTGCCGGCTTGACCGCGCTGGTGC
GGCGCCCGGGCAGCCTGCGCGGACCCGGCAGCGAACGGGTGGTCCCGGACTTCCTGCATA
TCGACGCGCAGCGTGATGAACTGGCCGGGTACGACGCATGCTTCTACTGTGCCGGTGCGC
CACCGGTTGGCACTGCCGAGGCCGAGTACCGGCGCGTGACCCTGGACACCACACTGGCAG
TGGCCCGCGCCTGGGCTGCGGTGAATCCGCAGGGGTCCTTCCTGTATGTCTCCGGCGCAG
GCGCGGACCCGCAAAGCCGGCTGATGCCGCTGCGGGTGAAGGGCGAGACCGAGCGGGCGT
TGCAGGCGCTGCCGCTGCGCGCGGTGATGCTGCGTCCGGGCGGGGTCCGGCCGGTGCCGG
GGACAGGTACCCGGCATGCCCTGTTGAAACCCCTGTACTGGGGCGGCGCACCGTTGATGA
AACTGGCCGGTGCGCTCGCGCCCTCGCTGATGACCAGCAACCTGGCGCTGGGCATGGCCA
TGATCGCCCTGGCCGGAAGAGAAAACCCGCCGGCCACGATCGAGTGCGCGGATATCAACC
GGATCGCGGCAGGCATGCGCGATGCGTCCGCCTGACCTCAGCGCGGCGCAGCCTCCAGCG
CGGTGCGCACTGCCAGCGCAAGGTCACTGCGGGTAAATGGCTTTGGCAGCAGGGCGGCTG
CACGCCCCTGCGCGCCAACCGCATCGTGGTCGCGTGGATAGCCTGACGTGAACAGGACCG
CGATTGCCGGCCAGCGTTCACGCACCTCACGCACCAGCTCCCAGCCGGACATGCCCGGCA
TCACCACGTCCGAGAACAGCAGGTCGACCTTGGTGTCCGGCCGTTCCAGCAGCCGCAACG
CCGAGGGGCCGTCGTGCGCTTCCAGCACGCGGTAGCCCAGCAGGCGCAGCGCATCGACTG
TATGCGCACGGACATCGTCGTTGTCCTCGGCCACCAGCACGGTTTCCTCGCGTGGCGAGT
AGCCGGCCAGGCCCGTCTGCGGGACGCGAGCCTCGCAAGGCAGCGCCAGAGGCGAGCGCG
GGAACATCATGGTGATGCTGGTACCGCCGCCTTCCACCGAATCGATCAGCACGTGGCCAC
CGGACTGCTTCACGAAGCCGTGCACCATCGACAGGCCGAGCCCGGTGCCGCGGCCGACCT
GCTTGGTGGTGAAGAACGGCTCGAACACGCGCGCCAGGGTGGCCGCGTCCATGCCGTGGC
CGTTGTCGCGCACCCGCAGCATCACATACTCGCCGGGGGAAGCATCCGGGAACAATGCGG
CGTAGTCGTGGTCGAGGTGGCTGTTGTCGACTTCGATCACCAGGCGGCCGCCGTGCGGCA
TCGCGTCGCGCGCATTCACCGCCAGGTTCAGCACCGACGCTTCCAGTTGGCTGATGTCGA
TCTCCACGCACCAGATGTCCTCGGCGGTGCGGATGTCCAGTTGCACCAGTTCGCCCAGCG
CCCGCCGCAGCATGTCCTGCATGTCCAGCAGGCACTCGTTGAGGTTGGCTGCCTGGCTGT
GCAGCGGCTGGCGCCGGGCAAAGGCGAGCAGGCGCTGGGTGAGGCTGGCGGCACGGCCAA
CCCCCTTCAGGGCATTGTCCAGGGCACGGCTGGCCATCGCGCCGGCTTCGCCGGCCCGTT
CGCTGAGCAGCATGGCGTGCTCGATGTTGCCCGAGATCACCGTCAGGATGTTGTTGAAAT
CATGCGCGATGCCGCCGGTGAGCTGGCCGACCGCCTCGATCTTCTGCGACTGGCGAAGCG
CATGCTCGGCCTGCCGCCGCGCAGTAGTTTCCACCGCCTCCGATACCACGGCAGTGGCCA
CGCCGTCGGCGTCCAGCAGCGGGCGCAGCGAGACGTCGAAGCTGCGCCGGCCGGTGGGCA
GTTCCAGCTCGAGGGAATGCAGCGAGTTGCGACCCTGCGCCGCCGCGGCGACGGCCTGGT
CAACCACCGCGCCGACGCCGTCGGTGTTGGCGAACCACAGGGATTCGCCGAAGCGCTGGC
CGACAATGTCCCTCTTGTCCGCCAGCACGGCGGCCAATGAAGCGTCATTGGCATCGACCA
CGCGCCCGGACAGATCCAGCAGCACCTGATGCTGGAAGCTGGATTCAAAGATTGCCTGCA
GCCGCCGTTTGCTGGCCCGCAGTTCGGCGGTGCGCGCCTGCACCTGCTGCTCCAGGGCCT
GGTTGTCCTCACGCAGGGCCAGTTCGGCCTGCTTCAACACCGATACGTCGCTGCCCATGC
AGATGTAGCCGGCCACGCTGCCATCGGCGGCATGCTCCGGCACGCAGTCCATCTGCACGA
ATCGTGACTGGCCGCTGCGATGCACGAGCTCGACCTGGAAGCTGGTGCGCTCGCCCTGCA
GCACGCGTTCCAGGCTGGGGAGGGCACGTTCGAAGGCGCTGATGCCGCTGACATCGCGGG
CAAGGCGTCCCAGCAATTCGGCCTGGCTCACGCCATGCCAATCCAGGAACGCCTTGTTCG
CGAAGCGGTAGCGGTGGTCCTTGTCGAGCCGGGCGATCAGCGCCGGAACGGCGTCGGTCA
CCTGCTGCAGCTGCGCCTGGCTCTCATTGAGCGCAGCCTGCGCCTGCACCAGCTGGTTGC
GCTCGTGGGCTTCCTGCCGCGCGCGACGGATGGCATCCGGCAAGCGCTGCAGGCGCTGCT
TCACCACATAGTCGCGTGCGCCGCGGGTCAAGGCCTGCACGGCCAGCTCTTCGGTCAGGG
TGCCGGAGACGAAGATGAAAGGCGTGTGCGGGATGCGCTCGCGCGCCAGCGCAAGGGCGG
CATCGCCATCGAATCCGGGCAGTACATGGTCGGCCAGGATGATGTCGAAGGGGCGATTGT
CGATCGCCTCGATGAACGCATTGCGGGTCCACAGCCGCTCGGCCTCGAAGTCGAGGCCTG
CGCGCTGCAGCTGTGCGCTGATCAGCTCCGCGTCAAGCGCGCTGTCCTCCAGCATGAGGA
TGCGCAGGCGCTCACTGCGGCGCGATCCATCACGCATGGTGCTGCCCCGAACCGTTGGGC
CGGTGCGGCGGTGGCTGGTTGGTGATGCCCCAGAACATGCCCAGCCCCTGGATGGCATCG
AAGAATTCCTTGAAATCGACCGGCTTGACCACGAATGCATTGACGCCCAGTTCGTAGCTC
CGCACCAGGTCCTGCTCCTCGCGCGAGGAGGTCAGCATCACGATCGGGGTGCTGCTCAGC
TGCGCGTCGCCACGGACCTGTTCGAGCACTTCCAGGCCATTGACCTTGGGCAGCTTCAGG
TCCAGCAGCACCACGACCGGGCCGCCGTGCATGGCGCCGGCGAACTTGCCTTCGCAGCGC
AGGTAGTCCAGCGCCTCGGCGCCATCGCGCACGTGGATGACGTCGTTCAGCAGCTGGCAG
CGTGACAACGCGGCCATCGTCAGTTCGGCGTCTTTGGGGCTGTCCTCGACCAGGAGGATC
GGCCGCAGGTCCCTCATGGGTGATCTCCTGTGGAACGGGGTAGGGTGAAATGGATCGTGG
CGCCCTTGCCGGGTTCGCCCTCGGCCCAGGTGCGGCCGCCGTGGCGGCCGATGATGCGGC
GCACATTGGCCAGGCCGATGCCGGTGCCTTCGAATTCCTCGACGTGATGCAGGCGCTGGA
ACACGCCGAACAGCTTGTCCACGTAGCGCATGTCGAAGCCGCAGCCGTTGTCGCGCACGA
AGAAATGGTCTTCGTCGTCGTTGCGTTCGTGGCCGACCTCGATAACCGCCTGCTCGCGCT
CGCGGGTGAACTTGATCGCGTTGCCCAGCAGGTTCTGCCAGACCAGGCGCAGCATGGTCG
GATCGGCCTCGACTTCCGGCAGCGGCGCCAGCGTCCACTGCACCTCGCGGCCGGCATAGT
CCAGGGCCAACGTCCTGCGTACGTCCTCGGCCAGCGCAGCCATGTCCAGCCGCACCCTGC
CCACCGTCGAGCGGCCCATCTGCGAGAAGCTGAGCAGGTCATCCACCAACGTGCCGGCAG
ATTTCGCCGATTCCACGATGGTGTCGAGGAAGCGGCGTTCGGTGTCGTTGAGGCGCTCGC
CCGCAGAGCTGCCCAGCAGCTCCGAGTAGCCGACGATGTGGCGGAAGGGAGCGCGCAGGT
CGTGGCTGACCGAATAGGAGAACGCTTCCAGTTCCTTGTTGCTGCGCACCAGCTGTTCGT
TCAGCTCCGCCATTTCCTCGGCCTTGCGCAGCACGATGTCGACAATGGCGGTGCGCATTT
CGTGCGCGGCATCGCAGTCGGCATCACTCCACGGCAGGCTGCGCTGCTGCACGGTCTCCT
TCCACGCCTCGAACGAGTTGCGCGGCGACAGGGCCACGCCGGGTGCCTCGGTCTTGCGCG
GGTCGCCCCCCCAGCGCACGGTGCGCACGACCTCCGGCCGGAACCACATCAGGTAGCTGT
GATGGAGCTGCGAGATCGACACCGCCAGCAGGCCACTGACCACGTCGGTCAGGTGCGCGG
CAGGCGACCAGTCGCCGGCGAGATGATCGGTGCAGTACATTTCCTGCCCGGCGTGCAGGT
TGGCCAGCCAGTCGGCCAGGGCCAGCACCTCGCTGGGGGGCGGGCACTGCCCCACGCGCA
TGCAGTCCCCCTTGTGCACGATGGCCGCGCCGGCCGCGCCGGTCAGGGACAGCAGGCTGG
CCTCATCGTGGCGCAGCGCCGCCATGAACTCTTCGTCCCCGGCCATGCGTGCCAGCAGCT
TGACCAGCACCGAGCGACGGGCCACGCGTTCCTCGATCGCGCGCGCGCGCTCCTTCAGCG
CGATCTGCAGCGACAGGATCTGGCCCATGAACTCACAGGCCGTACGCACGTGGTACGGCA
GGCGGCGCGGCTGCACCGCGTGGCAGGACACCAGGCCCCACAGCCGCCCTTCGTGCACCA
GCGACACGGACATTGATGCCCCGGTGCCCATGTTGCGCATGTACTGCAGGTGCACGGGCG
AGACGCTGCGCAGCACGGCCAGGCTCAGGTCGGTGGGCGGCGCGTCGCGATGCGCTTCCG
CGCGCAGCAGCGGCGCAGGGGTGTAATCGCTGTCCGCAATCAGGCGCACCCGGTTGCGGC
GGTACAGCTCACGCGCCTGGGCGGGGATGTCCGATTCGGGGAAGCGCAGGTCCAGATAGG
ATGGCAGCAGGCCGTTGCCATCCTCGGCCACCACCGTGCCATTCCAGCCGGCATCGAACT
GGTAGACCAGGGTGCGGTCGAAGCCGGTGAGGCGTCGCACATGCGCGGCGGCCAGCCTGC
ACAGGTCTTCCACCGTCGTGGCGGTCTCGATGCCGGACATCAGCTCGCGGATCGCCGGGT
ACAGCTCTTCCAGCGAACCGGGCTGGCCCGGAACCGGCGCCTCCAGTTCAACCAGAAGGT
CGGTTGCAGACCGGTGCACGAGCAGCTGGTGGCGGCCATGGCCATCCAGATGCACCGCGC
CCACGTGTGCGCTGCTGCCGACCGTGGCCTGCTGCAACACCGCCTGGAACGGCGCCAGCA
CGCCACCCAGCACCTCGGCGACGTGTTGCATCAATGGCTCGCCGAACTGCTGCAGCAGGG
CGGGGTGGCTGATGGCGCGCTCACGCACCTGCAGCGAGTGCGGTTCCACCACCAGAAGCA
CACCGTACGGCTGGATCGCGCCGGGGGTATGGATCGGTTCGCGCGCGCAACGCGACAGGG
CCGCGTCGTGCGTGGGCTCAGCAGAAGGCATCAAGGGCGGGACTCATGATTCGTGAAGGG
CAGGAACGACCCAGCGGTGTATCCGGTAACCATGGATGGTGAAGCAAAAGAGCGTATCCG
CCTACCTCCCTGTGCATGTGGCGTGTCCTCCATCTGAAACTGAATTCTTCATACAAGCAG
CGATGCGCATGCGTCAGGCGTCTCTGCCGGCTTCGCGGCCAGTGCATCTGCGCTGCACGC
CGGCTCGACAGCGGCTGCCCTAGGGTGGCTCGACTTCCGTCGGATACCACGCCCGTGAAC
CTGCAGACCCTGCCTTCTACGCCGTACCGCATGCTGGCTGACAGTTGCCAGTTCGAACTG
CTGGATGTGGATGCACTGCAGGACCCCGCCAGTGGCCGGTTGCTGCACCTGTATTCGCTG
GTGGCCCGTTGCCTGTCCTGCGAGACGGTGTTCAAGGCCGAAGAAGGACAAGGCCTGGTC
AGCCATTCGTCGGCGCGTGTGGTGCGTTGCCCCGCCGGCTGCGGGCAGCAGGCGTTCAAG
CCGGCACTGTTGAGGAACTGGCGCCCCCAGGTCGTGGCCCAGGCGTAAGCGATGCGGCGC
GCTATCACAGCAGCCCGGGGTTGGCACGCCAGACTGCGAAGTTGAGCGCCGAGGCGAAGC
AAATCCAGGCCAGATAGGGCAGCAGCAGTACGGCTGCCATCGTGCGGACGCGCACGAACG
CGAGCATCGTCGCGCACACCAGCGCCACCAGCACCAGGATGTCGGCGAAGGCGAGGGCGC
CCAGCTTCCAGCCGAAGAACAGCCAGCTCCACAGTGCATTGATGGCCAGCTGCACCAGAT
AGAGCCACAGCGCAGGCCGCGCGCCGCGCCAGCCGCGCTCCCGCCAGACCAGCCACGCCG
CAATCGCCATCATGGCGTACAGCAGGGTCCATGCCGGGCCAAACACACCGGCAGGCGGCG
CCCATGCAGGCAGGACGAGGGTGGCATAGAAGCTGGCGGCGGACGTCGAGGCCCACGCGC
CCAGTGCGGCGGCAGCGAAGGTGATCGCCACCCATCCCAGAAGGCCATAGGCCTGTGTGC
GCTTGTTCATTGCGTGCAACTCGTCAATTGGGGCGTCGGTGTATACGCACCGGGGCCGGC
AATGGATGCAGACGGTTGCCTTCAGTGCGACGAGCCTGCAGCACCCGTGCCCTGGCCCGC
TGGCAGCAGCGAAGGCTGCTGGTCAAACCACTCGCGTGCCTTGGCCAGATGCCATTGGCG
CTGGTCGCCGTCCAGCTCGATGCCCGCACCCAGCAGCCCCCACCGTAGATAGAGATCACC
GCGCTTGCGCTGTTCCAGCAGATCCAGCCGCGCGCGTACCGACAGGCGGTCGTTCTCGGC
CTGCAGGCCATCGATGACCAGATGGCCAGGGCGCCAGCGCAGCGTCGCCTGCGCCTGTAC
CTGTCCGGAATCCAGCAGGGACAAGGTCCAGCGCGGGTAGTCGGTGCGCTCTGCGAACAG
CGCCAGCAACGGTCGCGCATCGCTGAGATCGAGGTCCGTGGTGGCATCCACCTGGAACGG
CGACTGCGCATCGATGCGCCCACGCCTGAAGTCCACGCGGCCTTTCCATGCCGTCGAGCC
CTGCGTGCCCGCCACCTGCACGTTGCGTAGCTCGACCGTGGTGCCGGACAGATCGAAATG
ACGCTGGTTGAAGTCTCCCCGGCGCAGTGTTGCGTTCACGTCGATATCGCCGCCCATGTC
CAGCCCTGCCACCTTTGCACTGGCGTTGCGCCCCAACAGCCGGGCCGTGCCATGGCCGAC
GCGCCCGTCGGTATCGAGGGTCGCATCACCACTCACGGTGCCGGTGCCACGGAGTAGTCG
CACCTCGGGCGAACCCAGGTAGCGGTTGTAGGCGGTCAGGTCAGGGATGGTGGCTTCACT
GAAGCGCAGCTGCGCGCGGACGCCTTTGCGCAGTTCCTGCAGGCGGCCATCGCCGGTCAG
GTCCAGGGCCAGATCCCGGCCGTCGAACAGGCGTACGTCCTTGGCATCGCCTGGCCGCGC
GGTGAAGCGGGGCAACCGGACGGCCAGCCGCGCCTGGCTGGGCGTGCCGGCCTTCAGTTC
GCCGTGGGCACTGGCCGTGCCCGCCAAGCGCACACCCGCCACCTCGGCCACGGCTTCGGC
TGCAGGAATGTCAACGGTGCTGCCTTCGGTCAGCTCGCCGTTGCGAAGGCGCAGGTCCGC
CTTCAGCGTGCCGCCGCCATCCAGCTGCAGCCACGGCTTGCGCACGAACAGGGCAGGGAT
CCAGTTGAGCGAGGTGAACGTCCATTCGCCGCGCACTGTGCCAGAACTGCGTTCCAGCAG
CTGTGCGGGCTGTTGGAAGGGAATGTCCCGGCCACTGATATGCAGATCGGCATCCACCTC
GCTGCCTGAACCGGACTTTGGCGGCAAGCGGGCCTGCAGGCGCACGTCCCTGGCCACATT
GAGTTGCAGCGCCAGCATGCCGCGATCGGGGGCGCCGTCGCCCAGGTAGAGCGGCACCTG
CCACAGCGCGTGGTCGCCGGGCTGCAGGCGGCCATCGATCAGGTGGAGTGCGGCCTGCAG
CCGTCCGGGCACTGGTGCGCTGGAGATCTTCGGCGTTGTGGCATTGGTGTCCATGCGCAG
GCCCTGGCTGCGGGCATCGACCTCGAGCTGGGCATGCAGCAGCTTCAACTTGGCCAGGCC
GGGCGCCTGGTCCCGATAATGGCGCGGATAGCTGAAGCGCGCGGTGAGATCCATGTCGCC
CAACAGCTGCACGCCGTCAAAACTGGTGTCGGCATCGCTGAATGCAACCTCGGATTCGAA
CAGTTCCGACGGCCCGCCGCGCAGCTGCTTGAGGAAGCCCACCGTGCCCTGGCCCTGGCC
GATGATCAGCAGCTTGCCGAAACGTGCGCTGCGGATACTGTCGCTGTGGATGGCATCGAA
GCGCAGGGTCCAGCCGCGGTCGCTGCGCGGCGGTGGCGGGATGGCCTCTTCCACGCGGCT
GATCTCGGCCGAAACCCCTGTGGCCTGCAGCCGGGGCACCCGCACCTCGCGCTGGAACAG
GGGCAGAACCGCCAGACGAGCGCTGGCGCGGTCGGCGTGCAGCACGTAGACCGTGTGGTT
CACATGGCCGCGCATGTGTACATTCCAGGCGATCACGTGGCCTGGCAGCACGGTAATGGC
CGGCCCAGTGGTCATCACGAACTTGTGCGGCTTGCGGTTGGTGACCTGGTCGAACAGGGG
TGTGTTGAGGAAGATGTTGCCGGCCAGCAGGTACAGCAGGTAGATGCCCAGCAGGACGCA
GGCAGGAACACGCCACCGTCGAAGCCGGTGCGGGATGTGCGCGGAAACAGGGGGCATCTA
CTGCTCTGAAGGCCGGAATATCTGCAACTATTGCCGAGCCGATGGCGGTGGCGCGTGAAG
CAGCTACGGAGCAGGCGTTGGATTCTGGTAGTGTCCGGCTTGGTCACCACCACAGATCTG
CAGGAGTCGCATGGATATCCGGCCCGCCCGTGCAGGCGATTTCGACGTGATGTGGGGCAT
GTTCAAGCAAGCCATTGCGACGCAGGATGCACTGCCCTTTGCTGGCTCTTTCGCTGTCGA
GACGTTTCGCGCGCATTGGTGCCAGGCCGAGGCACCTCATGTAGCTGTGCTGGAGGGCCG
GGTTGTGGGCATGTACAAGATGGGCCCGAATTTCCCTGACCTTGGGGCGCATGTGGCCAG
CGCCACGTATGTGGTCGACGCCGCGACACAGGGGCGGGGCGTGGGCCGAGCCCTGGTGGA
ACACAGCCTGGAGCTGGCGAGGGCGGAAGGGTTCCTGGCCATGCAGTTCAATTACGTGGT
CAGCACCAACGGCCCGGCGGTGGCGCTGTACCGGAAGCTGGGGTTTGCGGTGGTTGGAAC
GCTGCCAGAGGCCTTCCGGCATGGCAGGCGCGGGTTGGTCGATGTCTTCGTAATGCACAG
GTTCCTGTAGTGCCGTCGCCAGGTCGGCCGCATCAATCAGCATTCTTCGGGAGTGTGATG
ACGAATGAGGTGCGGCCATCACGCCATCGTCCACGAACAGTGCCGCGGTGCGCGTGGCAG
ATTTCCCGCACCAGGAACAGGCCGAGGCCAAGGCTCGCGTGTTCTCCCTGTGACGCGTTG
TGCGAGCCTCGGCGCAAGGGATCGAACAGGCTGTTGAACGCTTCGTCCGACAGTTCGGCC
CCCGCGTTGCTCACCGTGATCAGGGTCTGGTCGGCGAGGCTCTCAAGGCTGATCCGCACA
TCGGTGCCGTGTTCGCCGTACTTTGCGGCGTTGGTCGTGAGGTTGTGAACCGCCTCGCGC
AACGAAGAGGCATCGAAGCAACCGCGGGCATCGCCTTCAACCTCATACGTGATAGGGACG
TGGGGCAGGGCAGCGCGAAGCAATTCGACTTCCTCGCCAAGCGATTGGGCAAGATCGCAG
TCCACCAGATGAATGGCCATCCCATCGCCCAGCTTGCTGCGGCTGTAAGCCAGCAGGTCG
TCCAGCAGCTTTTTCATGCGCATGCTGCCGTTGATGATCCGCTCGGCCTGCTTGGCCAAA
GCTGGGTCCTGCAGCCCACTGGCCAGGGTGTCTGCCGAGAAGATGATCGCTGCCAAGGGG
CCTCGGAGATCATGCCCGAGCGCCGCGAGGAAGATCTGCCGCCAGGATTCGACCTCGGCA
GAGAACTGAGCAAGGGATTCGGCCACCGCCTGGTCGATGGCCTCATTGAAACGAAGGATG
TCATCGATCGATGAAGTGACCAGCCGCTGGTCGGATGCCCATCGCCGAAGTACCGAAGCC
CGAAGCGCTCGATACTCAGCCACCATCTGGTTGAGGCCAAAGCCGGCGATGGCGCGGGTT
CGGCCATGATAGGACGCGGCGGACTCGGGGCCGGGTTTCAACGGTGCAAGCCCGTGGGAC
TTTGCGAGCTGCTGGGAGTCTGTCTGCGGCGATCTGAGATCGTCTATGACCGCCTGAAGA
ATCTGGGGAAGATGATTCCGAAGTTGCTTTGCGCTGAACTCGACGGTATCGGGTGCCTGC
GTTTCGGCGAATGCCACCGCGTCGTCGAGGATTTCCCGCGCATTCTGTTCGATAAAATCA
GCCAGGCGCATCGCCAAACCCGTCCTTAAGTGGTGCGCCGAGCCTACACGACGGCGTTTG
GATACGGGGTGAGAAAGGCTCGGCCTGTGGGGCGCGGTTCTGCCGGTGTTGGGGCGGCCA
TTTGAAGGGGGAGCCTGCAGCGCGGGTTGGGCCCGGGCGGCGGTCGCCCGGGCCAGTCTG
GCTAGAACATAATATACATTATGCGAAATGATGTATCGGGCTGTGGCGGCGTTCGTGTCC
TCCGCATGGCAATGGCTGGGCCTCTGGCTCGGCTCTTGCCTGCGACCTCAGACTCCGGCC
AAGGCCGTATTGACTTGACCGGCCCTTGGGCCGGTTTCGGATTCAAATGTGGACACTTTT
CACACCCGAAGGTCATCAGCTGGAGCCGTGCGACATGCCTTGGTGGGCCCTGACTTGCAA
CATTGCCCGGGAATGGCGACTGATGATGGCGGAGGCTGTCCCTCCGGGCTTCGGCCACCC
GGAGAGTCTCGTCCACGGCGAAATCTAGCGTCATCTACCTTGCCGATGCCCTCAGAATCC
GCAGAGAACGGCAGTTGGGCATGTGTGCGCGTCCAATGTGGTCTACATGACTCGTGGGCC
GAGGTCACGCCAGCGCGTGTAAGGCGCTCTCGTGCGGCGACGCCCCTACACCCCAGGAGA
CGCGGCTGCAGCCCGGTTTGGCGTAATCTTTCCAAAATTTCTTTTGGGGTGCCCATGGAC
AGGCGGAATTTTCCATCGACGGTAAACGGATATCTGAATCAATACGTCCAGTTGATGGAT
GTGAAGGCAACGGCGGTGGCAGCTGCGGCGCTTGTGCTTATCGGGTTGGGTCTTTCCGAT
CAGGCAAAGAGCGCCGATCCAATCCTGCGGATCGTGGGGGTTTCATTCGCTGGGGTGGCA
TCGTTCTACGCGCTGCATACAGTGCTTCCCAGAACGCCTCATAGCGGAAATGGGCATATC
TTCTGGACTGATGTCTCGGGCTTTAAGAGCGCAGAGGACTACTGGAAATCAGTTGAGAAA
TTGACAGACGAAGACATCGGGCGGGAGTACGCGCGCCAGAATTTTGAGGTGAGTCGGATT
CTCATCAGGAAGACGCTCCATGTTCGACGAGCGATAGTCTGGTTCGGAGCCGCCTGCGCT
TCAATTGCCCTCGCAGTTGCGGTGAACTGACATGAGCCCTCGCCTTTCATTTGCGGACTA
CAGCGGCTATGTCTCAGCCCTCGCAAATAGCGTCCCGACGACGATTGAGCGCCTGAGTGA
TATCACCAGCGGGCGTGTAGCGCCATCCGTAGAGGATCTCTCTATCGGTTCAGCGCGCAG
TGTAACGGCTGCCGTGATCTTCTTCGACATCCGCGGCTTCACTAGAAGGACGTCCTCGTC
GCAAATTGATGAGCTAAAGAAGACTCTTTTCATGCTGAACTGCGTGATTCCTTCCATGAT
GCGCGTCCTTTTCAGGCACGGCGCTTACGTTGAGAAGAATACTGGTGATGGCTTGATGGC
GGTGTTGGGCGTTGGTGAAAACGCTGCCTCGATCGCATCTAAGGCGCTTTCCGCATGTAG
CGAAATGTTGTTCGTGCTGGAGGATGTTGTGAATCCAGTCCTGAAGCAGCACGGGATCGA
GCGAGTGGACGCTCGAGTCGGTGTCGATCTAGGCGACATTCTTCTCGCCCGTATTGGGGT
GCCGCGAGGGGCTGCTAGTCACGATCGTAGCTCACTCACAGCAGTGGGGCCCGCGGCAAA
TATTGCATGCAAGCTGCAGGGCTTGGCCGGCACCAATGAAATATTCTGCGGGGACCGTCT
TCGCGCAGGAGAATCATTGCTGGGTCAGGCATTCTTTGTCGATGTTACACCCCCGGACTG
GACATGGGTCTATGGCGGCGGCGGACGCTACTCATGTTGGAGGTATACCCGTAAAACGGT
GAGACCTACTTCACCGACAATATTGGGCGGAGGGCTTCTAAGAAATTTTGTGCCGACGGA
TGGGCCACGGTAATTTGAGAATGGCCGGATGCGGCGGGCCTTCTGGGAACGTGCAGAAGG
GCATTTGCCAACGTACGATCAGGCCGTTCCCATTTGCCGCGGCGGCAGCCGGCCGTGTCT
CGCTCGCGCTCGTCACAGACGTCCCGCTGCAGCCCTGATGCGCTCGGCGGTCGAAACAGA
CTGCTCATCAATCGGCCGCCGAAAGCTCATCTAGGCTATTCATTTACTCAGTACTCAAGT
AGATTCATGAATGCACGCTGGGCAGCCACCTTCCGTACGAACGCGCCTAGCACCAGGGCG
AAGAAAATGTCTGCGTGGTGGCGCACCTCTTCGTTCAACCTGATGGTGTCTACTGCGTGC
CCTTGGTAGTAATCGCTACGCTCGCCGTCAACGCTGAATGTGCAGACGATATCCGCCTCG
TCCATCTGTATCACGTGTCGTGATGACACTTCCTGCCCCCCTGTGGCGTGTGTAAAAGTC
ACGGACGTAACCCAAGAGTCGTTCTCTCGAAGCGGGCTGCCCGCCATCATCGACGGAACG
AGTTGCTGTGATTCGCTAAGCTCTCGAATACGCTGCTCAAAGGCAACAGCGGCCCCTCGC
ATGGACATGAGGACGATGTGGCGCTGTGCCGTCTCGTGCTCACTCATCATTTCCTGATAT
CGCGCCACCGATTCCGCCATGTCGACGGGTTGAGCGGTCTGGCGAGGGTGTTGAATCTCA
TCAATGCGCTCGATTAGATTGTCGATTGATTGGAAGCGCAGATTTGGCGCAAGCTGGAAA
CCGACATCAAAGATGCTGGTTAGCCTATCCATCCTGGGGTCATCTTTAGTTGTAGTCGGA
AAAGAATTGCGCAGGCGCTTATGGGGTGGTTCGCCGCCCCCGCCGAACGACAACGTTCGC
GGGTATTCGTTTGTCAGAAGGTAGAAAAGTATTGCAACCACGAAGGTAACGTCCGATCTG
GGGTCATTGCGCAGCTGGCCAGCGGTCATCTCCGGCAGGCGCACAAAGCGATTCCCGAGT
TCCTGCCCTGCTCGCGTATGCCACCCGTCCTCGCGATCTTCGAGGGGGAGCCAGGCGATG
CCGAAGTCGACCAGATGCAGCTTCCCTGCTGTGTCAACAATAATGTTCTCTGGCTTGATG
TCGCGATGCAGGACGCCATTGGCATGACATCTTTCAACAATGCGCGCTAGTGACAGTGCA
ATTTCCAGCGATTCGTCGATGGGCATGGGCGCTGTCACGTACTGCTGCAGGTTATTACCG
TCAATCCAGGCCTGGACGAGGTAAAGCTCTTCGTCATCTGCGGCTTGGCTAACGTTAGAT
TCAAAGATTTGGGGGACGCCGTCCCCTTGAACTTTTATTAGTCCCGCAACCTCTTGCTTC
ATTCGCCTCCGGCGCTCGTCACGATCTTGTGGATCTGGGAGCATTTCTTTCAGTGCGCCA
AGCCGTCCACAGACGTTTCCGCGAACTTGCGTAATGGAGCCCTGTCCGCCGCCACGTTTT
TTTACGCCCTCGACGGCGGTCCATCTGTCATTCCAAAGGAGAGGCTGAGCCTGAGTTTTC
ACGAGATTTCCAATTATTTAAAGGGTTCTTGCTGCTAAAATGCAGGTGCCTTTTTTTCCA
TCTAGCTAGCTGAGAGAGGTGCGGTGCTGAGTATCTCCAAGGATCAACTGACCACCCTGC
GTTGATCTCGAGCATCTGCGGCCATTCACCACCTCAGATAGAAATTCCTCATCACGATTG
GGTTGACTTGACAGGCATCACACGCTTTTGCGCGATCTCCAGCTTATTGACGTCCTCCGC
AGGCACAAGAAGCACAACTTTCCCCGCTGGCTCCCACAGCACGTAACTATCACCTAAGCG
ACCCGCAAGTCCCAGGCCGCCTTGTACTTTGCCATCAATTGTCACACTCACCGTGGACGG
GTTTCCGCTGGCAGTGATCTCCTTGGCGCGCCGCGATCCAAGCCAACTCGAAGAAATCGA
CACGTAGACAAGCATTACGAGAGCATAGATCAGCCACGGCGAGTCCTTTACGGCGGTTGG
GAGCACTGGTGACAGGCGCACAGCTATTGCATATATGCCCACCGAGGCTGCACCTATCAG
AAGGGACCATCCGTTCGACCACCAAAGCACTGCCACCAGACCCACAAGACAAAGCACCAT
CGCCAACCACGCCAGCAGGCTGGATTTAGACTTGCTCGCCGTCACCTTTCCTTCGATCCA
GCCACCAAGTAGCAACGCAACCGGCAGGAACAACAACACCATGCCAATGCTCGCAAGGCC
CGCCAGCGCAAGCTCGCTTACGGCGACAAACTGAAAGGGATCCAGTCCGAAATGGCCCCA
GTACGCCTTCAGATAGAAGGCGCCTTGAATCAATCCAAAGGTGACGAGCGCCGAACCCCA
TCCAGCAACATCGGCCATCGTCAGTGTCTTTTTCGTACGCTCCATGTATCCCCTTCCATC
AATGCAGCTCGGCCACATAGTGGCATGCTGCGCTCCGCTCTGCAGAATCCACTCTATTAA
CGTGACGCGTCACGTCCGATCACCCCGCCCATTGGCGCCCCACCCCTCCCCCACTATAGT
TCCACCCCTCACAAGGAACGAGGCGGCACACATGCCCTATATCGGAATCGGACTCCACGT
ACTGGCGGCCATCTACTTCGCGGTGCACGCCATCCGCTCGGGCCAGAGCCTCTATTGGCT
CATCCTGCTCTTCTCCTTCCCACTGCTAGGCAGCATCGTCTACTTCCTGGCGATCTACTT
CCCGGAAGCCCGCAACTCGCGCGGCGCGCGGCAGGCAATCCGCTCCGCCAAGCAGCTCAT
GGACCCGGGCCAGGACCTGCGCAACGCGCGTGCCGAACTGGCGCGTACGCCCACCGTGCA
GAATCGGGTTCGCCTGGGCATGACGCTGCTGGATGCCGGCCAGGCCGAGGAAGCCAGAAC
CCTGCTGGAGCAGGCGGCCAGCTCGCCGCTGGGCGACGATCCCTACATCCTGACCGGCCT
TGCCCGTGCCCGCCTCGATTCCGGGCAGCCCGCGCTTGCGGCGGAGACGCTGGACGGCCT
GTTCGCCCGCCATCCGGATGTGCGCCGCAAGCCGGAACAGACCCTGCTTTACGCGCAGGC
ACTGGCGGCTGCCCAAGCGCCCGGCACCCGTGCCGCGTTCGAGCGAGCCGTGGAATGCGG
AAACGATGCCGCCGCCCGCTGCCTGTACGCCGAGTGGTTGATGGCACAGCCGCAGCCCGC
CGATCGTGAGCAGGCCCGCAGCCTGTTCGCCAGCATCATCGATGATGCCCAGCACTGGTC
GCGTCACGCACGCAGCCACAATGCCGCATGGCTGGAGCGGACCAAGGTCGCGTTGAAGGG
CTACTGACGCCTGGCGGCCTTTGGCAACCCTGTCGCATCCGCCTCGTTCACGGCCTCGCC
GGGCGGATGCCGACACTCGTCAGGCGTGCACCACCGACATCGCCGATAGCCTTGCAGTGC
AAGGCTCCGGCCTCATTGCGCGGTATACAACGATTCTGAAAATGTTGAATGTGGTGACGG
CATCAGCCTTACTGCATTGGCATCGCGCACAACCGGGCGTATTCCTTTGCGTGCCACCGG
AAACGGGTGGCCGGGATTCGAAACCCCGGTTCTACGCTGAAGTAAACGCTTGCCAGCCGG
CATCACCCCTCAGGTGGTGCCGGCTGGCAATCCGTCGGCCGACTATGGCGGGCGGTGCGT
GGAGGCCTTGTGCCTGCCGGTTTAGCGTAGACCGGGTTTCGAACCTCGCACCGCCCGCCA
CCTTTATCGGTGGCGGCTTCTGCATGCACGCAAGGAGCCCAGCCATGACCCAGCCCCACT
CCCCTGCCCCGCACCCGATCCACGACGCGCCCGCCAACGGCCCTGCCTTGGACCCGAACA
CCCTCATCGCCCTGCTGCACAGCATCGGCTCGGGCGCCGCCTCCGATGGCCAGCCCTGGC
CAGAGCGCCATCAGATGCCCGGCCGACGCATCGCCCTGGCGGATACCGATTGCTCGCTGG
CCGGTCTGCGCGTGGTGCTGGAGATCCTGCTGGCCGCGCAGCGTGCCCGCGAGAACGGTG
AGCTGGAGCAGTACGTCGGCCCTCGCGTCATGGAGGGCCTGATCATGGCTGGCATCGGCC
TTACCGCACACGCCAGTACGCGCCTGCATCCGGAGGGGTGAGTGGCGTGGTGCCGCTGGG
CGGCCAACGCGCTCTGTCTTGTGGTGGTGGTTGCGGCACAGGCGCAGTGGCCGGCGACGC
TAGTGCCCTCGCCTGTCGCGTTCCAAAACATCAACGACGATCGATTCTCACAACTGCGCC
GCCAGGCGATGCAGTTCGTGGACTCTCGGCCACGACAGGGCTTCCAGTTCGTAGAGCGGC
ACCGAGATGCCGAGTTCGAGGTTCATTGCCGGGGCATACCCGTGCTGTGGCTGGAGGGGC
GCTCGCACCATCTGCTGTTGCAGGTCTCACTGGACGCGGAGCAGCGGGCGCCCGCCGTTC
TGCAGCTTGGCACGCTACTTCAATGGCAGCTGGAGCCGGTGGGCTATCTGGAGCAGGTGC
TGGCTGACGTGCCGGAACCTGTTCTGTCGGACCGGGTGCTGCAGATGTTCGGGGGCGGGG
TGCCTGAGGGTGCGCGATGTGGCCCACACTGGTCACCTGCGCGACAGGCATTGGCCAAGT
GACCACGCGGGTCACCTCCCGGCATCGATCCAGCCCGCATCGCGCGCACGCGCAAGATCT
TCTGGCGTATCAATATCCAGGCCCAGTTCCGGTGCCTGAAGGACATGCACCGTATCGACA
GGAAGTTGCCGCAGGCGCGCTCCGAAGCCGCGGTCACCGGCTGCACCGACAGGGGTGAAC
CAGGCGCGCGGCACGACTGCGGGAACGCCAAGCGCATTTCCGTGGCGGGTGCCCGCGCAC
GTTGACGCTGCGGCGCGGGCACCGGAAAGCAGCGCCTGCAGATGGGAGCGCTCGATTGCG
GGCTGGTCGCATGCCACGATCATCACCGCGGTCACCGTGGGCAGCAGGTGTGCGCCGGCA
ACCTGCAGGCTGCTCGCCAGGCCACGCTCCCAGTGGTGGTTGGTTACCGGAGTGGCATCC
AGCCCGGCAACGCTGGATGTCACGGCCTGTGCGTTCGCGCCCACCACGACCAGGACTTGC
GCTGGCGCGAGCTCCAGCGCTAGCCGCACTACGCGGTGTACCAGGGTCTCGCCCTGCCGG
GTGAGGAGCTGCTTGGGCTGGCCAAGTCGGGTGCTCCCGCCGGCAGCAAGCACGACGACC
GCATGCGCGTCAGTCACCTGCCGTGCGCGCTTCGCCATTGCTGCAGCTGTGCGGCGATGC
TGAGCGAAATCGCCTCCGGCCCTCGGCCGCCGATGTTCAGGCCGACCGGTGATCGAAGTC
TCGGGGAAAGCCGGTGGCGCTGATCCGGTGTCAGCAGCTTGAACAGGTCCTCGCGCCTTC
GCCGCGGACCCAGCAGTCCAATGAACGCGACGTTGGTATCAGCCAGGGCCACCAGCGTCT
CCCGGTCCAGTTCGAAATCGTGATGCATCACCAGTGCCGCGTCGCAACAGTCGCCATGAA
GGGCCTCGGCCGGGCTGGTCTGAAGATGCGCATCCGCGCACTGCCCGGCTGGGGCCCAGC
GCGCTCGCCGTTCGGCCACGCTGACCCGCCACCCCAGGCCGCGCAGCAGCGGAACCAGGA
AGGGCGTTTCGGGACCGCCCCCCAACACCAGGGCCCGCGGAAGCCGGGGCAACGGCAAAC
GCCACGCGCCCTCGCCAAAGGGCTGTGTACCCTCCATCGGATGCAGCTGCCATGCCTGCT
CGCGATGGCCGGCACGGAAAACGACCTGCCCCGACCTGCGAAGGTCGCGCTGGAGTGACA
CGCCCTCGCGGAGCCAGACCTCGATGACGTCGTCGACGCCGGACATGGCACGCAACGGCA
GAAGTGCAATCCGAAGCCGGCCGCGGCAGCCGAGCGCGGATCCGCTCAACAGGTCGTCGT
CACTGCGGGTGTCGATCTCGATCCAGTCGACCCGCCCTGCCGCGCTCACCTGCTCCGCGC
GTCGCGCGAGCTCGGGCTCCAGGCATCCGCCGCTCAGCCAGCCGACCTGGCTGCCGTTGC
AGAACAGCACCATGTCGCCGGCACCGGCGTAGGTGGAGCCATCGGTTTCCAGCACCAGCG
CGAGCACGGCGTGCTCCCCCGCACGCACGCGCGTCAAGGCCGTCTCGAGCACGCCGCGCG
GGCTGCCTTCGGCGAGGAAGCCTGGCGCTGCGGACAGGTCCTCGGCAAGATCGCCGGGCT
CCCCTCCGCCTGCCGCTGAAGCCTCCAGCGCGGGTGAGGCTGCGGATCGGTCCATGCGCA
CCGTCAGCCTATGTCGGGCAAGCCGGGCAACAGCTTGTCCAGGGTGATGGGATAGCTGTG
CACGCGCACGCCGGTTGCGTTGTAGATCGCATTGGCGATCGCGGCGCCAACCCCGCAGAT
GCCCAGTTCACCCACACCCTTGGCCTTCATCGGCGAGATCACCGGATCCAGCGTGTCGAG
GAAGACCACTTCCTGGTACGGAATGTCGGCGTGCACGGGAACCTCGTAGCCGGCCAGGTC
GTGGTTGATGAACAAACCAAGCCGTTTGTCGACCACCAGCTCCTCCATCAGGGTCGCGCC
CGCGCCCATCACCATCCCGCCGATGACCTGGCTGCGTGCTGACAGCGGATTGAGGATCCG
GCCGCCATCGCATACGGCAAGCATGCGGCGAATGCGCGTCTCTCCAGTGTAGGCATGCAC
GGCGACCTCGCAGAAATGCCCTGCATACGTGCCGACGTCGTAGCCTTGTTTGAAGTCGCC
GAAGGCAATGCCGTCCTCCGCCGACAGTGCCCCCGCTTCCGCCAGCGTGATGGTCCGCCC
ATCCGCCTGGATGCGGCCACTGGCGAAGTCTGCGGTGTCGCCGTCGAAGCCGAGTTTCTC
GCCCACCTTGCGGCGCAGGCTGACGCACGCCGCGTACACGCCCGCGGTGGAGCTTGCCGC
GCCCCACTGGCCGCCGGAACCGGCGGAGGCGGGATGACGGGAGTCGCCGAGGGTCACCTG
GACCTGGTCCAGCGGCACGCCCATGGTCTCGGCTGCCGTCTGCGCGATGATCGTGTAGGA
GCCGGTGCCGATGTCGGTCATGTCGGTCTCGACAACCACCCCGCCCTGGCCGTCAAGCCG
GACCCGCGCCGCCGACTTCATCGTCGGTGCGCCGCGGTAGCCCGCGGACACGCCCATGCC
GACCAGCCAGTGCCCTTCCCTGACCTGCGCCGGCCGGGCGTTGCGCTTGTTCCAGTTGAA
GCGCTCCGCGCCTTCGCGCAGGCAGCGCACCAGGTTGCGGTCGGAGAATTTCTTGGACGG
ATCGCCGGGCACGACCTCGGGCTCGTTGAGGATGCGGAACGCGATCGGATCGAGGCCCAG
CTTCTCGGCCATTTCGTCCATCGCCACTTCCAGCGCCATGTGGCCCGGTGCTTCACCCGG
TGCGCGCATCGCATTGCCTTCGGGCATGTCGAGCGTGGCGATGTAGTTGGCCACCAGGCG
GTTGGCGCCTGCATAGAGCTTGGGCGTCTGCAGGGTGCCGTTTTCGCCATCCTCGCCGTT
GATGTTGCCCGACCAGTTCTCATGGGCGATGGCGGAGATCCGGCCATCCTTTCCGCAGCC
GATCCGCACGCGCTGGAGGGTGGCGTGCCGGTGCGTGGTGTTGTTGGGCATCAACGGGCG
TTGCAGCGCGATCTTCACCGGTCGCCCGACCTGCTTGGCCGCCAACGCGGCCAGCACCGC
GTCGGCGCGGATGAACAGCTTGCCGCCGAAGCCGCCGCCGATATAGGGCGAGTCCACGCG
CACCTTGGCAGGGTCGATGCCGAGGATCGCCGCCATGCCCTGCCTGGCCCAGTCGATCAT
CTGGTTCGCCGTCCACAGCGTGAGCGTGTCACCCTCCCAGGCGGCGATGGTGGCGTGCGG
CTCCATCATCGAATGACTTTCGTCGGAGGTGTGATAAGTCTCGTCGAGCTTGACCGCGGC
GCTCGCGTAGGCGGTGTCGAAATCGCCCAGCGCCTGCCGGTCGGGCTTGCCGTCACGCCC
CTTTGCCAGCGGCGCGGTCGGTGCCAGGGCCGGGAAATCGAAGCGGCCCTTGCTGCGCTC
GTAGCGGGTGCGGATCAGCGCCGCGGCGGCGCGGGCCTGCTCGAAGGTCTCTGCCACCAC
GCAGGCGATGGCCTGGTGGTAGTGGGCCACTTCGGGTCCACCGAACAGCGGCGCATTGTT
CCAGTTCGATTTGCCGACCGGCTTGGTTTCCGGTGCGGTGATGACCGCCAGTACGCCGGG
CGCGGCACGCGCGCGGGAGGCATCCATCGAAATGATGCGCCCTTTGCCGATGCCCGCACC
GACGATGTAGCCGTAGGCCTGGTTCGGCGCCACGTCGTGGCGCTCGTAGGCATAGGGGGC
GGTGCCGGTGGTCTTGCGCGGACCGTCGATGCGCGGCGTCGGTTTGCCGACGACCTTGGC
CTTGTCGAACAGGTTGTCGCCGGCGGGGGCGTTGAATTCAAGGGGCATCAGCGCTCTCCT
TCCACCAGCACGGCCGCGAGGGTGCGCTCGGCGAGCGCGATCTTGAATGCGTTCTCCGGC
GTCGGACGGGCGCCGGCGAACACCTGCCCGGTCGCGGCCTTTACGCCGTCGCGCAGCAGC
GGTTCGGCTGCCTCGACGCGCCACGGCTTCGGCGCAACTCCACCGAAGGCGAACCGCGCC
GAACCGTCTCGCTGCACGACCGCAGCGACCGACACCAGTGCGAACGCATAGGACGCGCGG
TCACGTACCTTGTGGTACACGTGCCGACCGCCCAGGGGCTTCGGCAGCGTGACGTGGGTG
ATCAGCTCACCGCGCTGCAGCACGTTGTCCTGCTGCGGCCTGTCGCCGGGGGAACGATGG
AAATCGGCAATCGGGATGCTGCGCGTACTGCCGTCACCGCTGACGGTCTGGATCGAGGCG
TCCAGCACCCGCAGGGCCACCGCCATGTCGCCCGGATAGGTCGCGATGCAGCTGTCCGAG
GTGCCGATCACGCCCATCTGACGGGAAAACCCCTCGAGTGCGCCGCACCCTGATCCGGGC
AGGCGCTTGTTGCAGGGCAGATGGGGATCGTAGAAATACGGGCAGCGCGTGCGCTGCAGC
AGGTTGCCGCCGGTGGTGGCTTTGTTGCGCAGCTGCCCGGAGGCGCCTGCCACGATCGCG
CGGGTCAGCACCGCGTAGTCGCGGCGCACGCGCTCATGCGAGGCCAGCGCGGTATTGGTG
ACCAGCGTGCCGATGCGCAGGCCGCCCTCGTCGGTGGGTTCGATCCTGTCCAGGCCGATG
TCCTGCACATCGACCAGGTGCGCTGGCGTCTCGACCTCCAGCTTCATCAGGTCGAGCAGG
TTGGTCCCTCCGGCCAGGAACTTCGCGCCCTCGATACCGGCGACGGCCTTGGCGGCCTCG
GCCGGGGATCTCGCGCGTTCGTAACTGAAGGCCCTCATGCGCGCCTCCCAGGGGTCACGC
CTGCAACCTCTTCCATCGCCTCGGCAATATTGGAATAGGCTCCGCAGCGGCAGAGGTTGC
CGCTCATGCGTTCGCGCATCTCCATGTTGGTGGCCCGGGGCCGTGCGCTGACGTCTGCCT
GCACATGGCTGGGGACACCCCGCTTGATCTCGTCCAGTACCGCCACCGCCGAGCAGATCT
GCCCCGGCGTGCAGTACCCGCACTGGTAGCCGTCATGCTTGATGAAGGCGGCCTGCATCG
GATGCAGGTCATCGGGGGTTCCGAGTCCTTCGATGGTGGTGATGGCATCGCCCTGGTGCT
GCACCGCCAGGCTGAGGCAGGCATTGATGCGCTCACCGTTGACCAGCACGGTACAGGCAC
CGCATTGACCGTGGTCGCAGCCCTTCTTGGTCCCGGTCAGCTTCAGATGTTCGCGCAGGG
CATCGAGCAGCGTAGTCCGCGTGTCGAGCTCAAGCTCCCGCCGCTTGCCGTTGACGGTCA
ACGCCACCGTGCTGACGACCGGCGGCCTGGGCGGCGGGGGCGTCGCCAGTTCGGCGGCGA
GCGATGACGCCCCCGGTGCGGCGGACATTGCCACGGTCGTGACGCCGCCGGCGATCACCT
GGCGACGCGTCAACTTCATTCCTTCATCACAACTTGGCACAGTGACCTCCTGGCGTTCGG
GAAAATCCCGTGGCTGGATGGACGCGCTCACACTACCCAAGGGGCACTATGCCCATCTGC
GGGGTACAGGCCTGTGAAGTCGGCGACATGTACGATCCGACCAATGCAGGCAACCGCGAC
TTTTACTCTTCAGCGCGGCACTCTTGAGCCATGCGTATGCTTCACTGGATGGCTCACAGT
TCTGTTTATCCCTCACGGCGCTGGCTTCGAGGGTTCGGGCTCGTGGATAGAGCCCTCCAA
CAATGCCACGTAGGTATCCAGCCTGGTGCGAAGGCCGATCAGCATCCAGCCCAGCAGGTA
CAGCAGCACCATGGCGAAGATAAGCAGTGCGCCTAGCAATCCAACATCGAAAGCGCCCGC
CCAGTCGCCCCATTTCCATCCGCGGAACTGCAGGTAGAGGGCAATCAACAGCGGGAATGG
TCCAAGCCGCTGCAGCCCGCCATACATCATGCCCATGCGCTCAATCATGTTTGTGCGCAG
GTGACTGACGTACTTGAGGCGCCGCTCGCGCTGGACGCGCGGAAATCCGCGAAGCTCGGT
CACCACCGCTTGCCAGTGCGCGAAATCGCCATCCATCTCCCGCGCGTGCGAGAGCCGAGG
CTGGCTGAACTGGCGAATGCCCCTGCGGGCGGCCAGGACGCCCCCGGCAATGAACCCTCC
AATTTCGATTGCCAGGCAGGCAACAACCACCTGCAGCACTGCGCCGACAGGCAGCCATCG
ATCCGGAAGCTGGCCAGTGAGAATGCCGACGATCGCCGCACCCATGCCGATGCGAAACGC
CCACGTCTCCACCCTGCCCGCCTTCGGATAGATGCTGTGCTCAACCAAACCCTGCACCCG
CTGATAGAGCCAGTGGAATGTCAGTTCCTGCGAATCGGTCGTTGCCGGCGGATCGACTCC
GCCCCTTGCCTGCATGTCCATTGCGCCCCTGCCCCGGCCGGCGCAGATGCCGGCCGCCCC
CTCGTGCCTGAGCGCGCTTCGGAAGGCGCCTCAGCGGGAATCACATACCCAGTTCCGACA
ACCCCGGATGATCGTCCGGGCGACGCCCCAACGGCCAATGGAACTTGCGGTCGCTTTCCT
TGATCGGCAGGTCGTTGATGCAGGAGAAGCGGCGCTGCATCAGGCCATCCTCTCCGAATT
CCCAGTTTTCGTTGCCATAGGAACGGAACCAGTTGCCGGAGTCGTCGTGCCATTCGTACG
CGTAGCGGACCGCAATGCGGTTTTCGGTAAAGGCCCAGAGCTCCTTGATCAGGCGGTACT
CGAGTTCCTTGTTCCATTTGCGTGCCAGGAACTGCCGGGCTTCCTCCCGGCCATTGGTGA
ATTCGGCACGGTTACGCCACTGGGTGTCGAGCGAATAGGCAAGCGACACCTTGTCGGCAT
CGCGGGAATTCCAGCCATCCTCGGCAAGGCGCACCTTCTGCGTGGCCGATTCGAGGGTGA
ACGGAGGAAGCGGCGGACGGGGTTGTTCTGCGGACACGGGGAGACCTCCAATAGAAATGG
ATATACGGGTTGCTTCAAAGGATCTGGCGTACCCAGGCGCTAACGCTTGGCCTGTTCCAA
CAACAGCTTTGCAACGTCCTTCGCGGTGTCTGCGGCGCCGTAATCACCCATCACGCGCGA
CAGGGTGATGGCGCCTTCCATCAGGATCAGCAGCTGACGGGCCAGGTCCGCCGGCTGCTC
AACATCCAGTTGTTCGGTAAGTTCCCGCGTGTAATCGAGCAGCTTCTGCTTGTGATTCCG
CGCGATTTCCCGGATCGGATCGGCAGGGTCGCCGACCTCCCCTGCGGTATTGATGAAGGC
GCAACCGCGATAGCCCTCGGACTGGAACCAGTTCTTGAGCACGGTGAACATGCCGAGGAT
GCGTGCTTCCGGGCTGTCCGCCTTCTCGCACTCATGCCGGAACCAGGCGAGCCAGCGCAC
GTCGCGCGCCTTCAATGCAGCGGCGGCCACGTCGTCCTTGTTCTCGAAGTGGCGGTAGAT
GCTCTTCCGCGCCACGCCCGAGGTCTTCACCAGAAGGTCCATGCCGGTGGCGTGGATCCC
GTTCTGGTAGATCAGCGCCTCGGCCGTGGCCAGGATCTTCTGTTGGGTGTCGGTGGTGAG
CTTGCTCATGGCTGCAAGGTAGAACGGTCGTTCTACCTTGTCAACAGGCGATCGCGAGCG
ATTGGTGTGCGCACATCCATGCAAGACGATCTATCAAGAAATCCGGACACTTCATCACCC
GGACGCCTGATTGCAGGCGCAAAGTACGTCTCACCACCCACCCATGAGAGTTTCCGCATG
AACACCTTCGCCCGTACCCTGGCCGTTGCCGCCCTTGCCCTCTCGGTCCAGGCCGGCCTG
TCCGCGCAGGCCGCCGAACCAGCCAAGCCGGCTCCGGTCACCGCCATCGCGCGCACTGCC
AGCTACATCACCACCGCCGACGGCGTGCAGCTGTACTACAAGGACTGGGGCCCGAAGGAC
GGCCCGGTCGTGACCTTCAGCCATGGCTGGCCGTTGAATTCGGACAGCTGGGAGTCGCAG
ATGATCTTCTTGGCCAACCATGGCTACCGCGTCATCGCGCATGACCGTCGCGGCCACGGG
CGCTCCAGCCAGCCGTGGGACGGCAACGACATGGATCACTACGCCGATGACCTGGCCACG
GTGATCAACACACTGGACCTGCACGATGTGACCCTGGTGGGCTTCTCCACCGGTGGTGGC
GAAGTGGCGCGCTACATCGGCCGGCATGGCACCGGCCGGGTCAAGAAGGCCGTGCTGATC
AGCTCGGTGCCGCCGTTCATGCTGAAGACCGCCGACAACCCCAACGGCCTGCCGATCGAA
GTGTTCGATGGCATCCGCAAGGCACAGATGGATAACCGCGCGCAGCTGTACCGGGACATT
CCGTCGGGCCCGTTCTATGGCTTCAACCGCCCCGGTGCGAAGGTGTCGCAGGGGCTGATC
GATGCGTGGTGGGCGCAGGGCATGCAGGGCGGCCACAAGAACACCTACGATTCGATCGCC
GCGTTCTCGGCCACCGATTTCCGCGCCGACCTGAAGAAGTTCGATGTCCCCACCCTGGTG
ATCCACGGTGACGACGACCAGATCGTGCCGATCGATATCTCTGGCCGCCAGTCAGCGAAA
CTGATCAAGGGCGCCAGGCTGATTGTCTACCCGGGTGCGCCGCATGGCCTGACCGACACC
CACAAGGACAAGGTCAACCAGGACCTGCTGACGTTCCTGCAGGAAAAGTGAGTGGCCAGG
GCTCCGGCGCGGTGCCGGAGCCCTTCTGTTGCCTGGCGCCCACCTTCATGGACGCGCCGC
GGTCGGCATCTGGAATGTGAACACGGTGCCGTCGCTCTCACTCGACTGCACGTCCAGTGT
GCCGCCGTGGGACTTGGCAATTTCCGATGCAATGTAGATGCCCAGGCCAAGCCCTGGCTT
GGGCAGCTCGCCCTGCTCACGCGAAAACGGGCTGAAAATCGTCCCCAGCCGCTCAGGCGC
AATGCAGCCGGCGTTATGCACATCCAGCGTGAGGCGATGGGATGCGGCCTGAACCCTCAG
CGTGACTGGGGCGGAGCGCTCGCCGTGCTGGGCTGCGTTGGTCAGCAGGTTGGCCAGCAG
CTGCGACAGCCTGCCGGTGTCGCAGACCACGCCACCTTCGATCCGCATCTGGACGTTGAT
GTCCTGCCGACCGGTAGCGATCGCCACTTCTTCTGCAACCTGTTCAAGCGCCGCCTGCAA
GGTGTGGCTTTCCTGGAGCGAGACCGGAATGCCTCCTCCCAGCCGCCCCCTGGCGAAATC
AAGCACATCACCGATGAGGCCATCCATCCGGGTGACGCCGGCGGCGATGTGCGCGAGCAT
CCGCTGCTGGCGCTCGGAAGTTGCCTCACGTTCCAGTGAATCGGCGGCCACGCTGATGGC
CTGCAGCGGGCTGCGGAGGTCATGGCCCAGCACCGCGATGAACTGATCGCGCAGATCGGA
AACACGCTGTGCCGTTGAAAGGGCTGTCTCTGCCTCCAGCAGCTGATCCTCTTTGTCGAG
GTAGTTGCCAACGAGGTCGGCAAGCAGCTCCATGGATCGTTGGACATGCGCCTCATCGAA
GTTGCCCGGCGACGAATCAATGGCACACAGGGTGCCGAAGAAACTGCCATCCGGCCGATG
GATCGGCACGGAGGCGTAACTCTCCAGCCCATAGATCCTGGGCGTATGGTGTTTGGAATA
CAGCGGATGTGCACTGGCGTGCGCGAACACCACGGAGGTCGATGACTGCCTGATCTCGTC
ACAGAGGGTGGTTTCGAGGACCAGCTGCCCGCCCGGAACGAGCCCGAACCCCAGGGTGTC
CAGGGTGGCGCAGGCGGTCCACGTGGTTTCTGTCACCCGGGCAATCGCGGTGAATCTTGA
GCCTGTGATATGGGCGACGGTTTCAAGGATGCGCGGCACTGCTTCAATACGGCCGATCTC
AGCGATGTCATTCAGCAGGTGGGGATCGGTCAGTGTGTGCATGTAGTGGCAGTCGGGCGC
AGTGGTGCATCATCCCATGAATCCAGCCATGAACACTCAGTCCGCCCCGCCCCGTGCGTT
GCGCCGCAGCGATTGCGGCGGCTGGCCGAAGGCGCGCAGGAAGGCACGTCGCATGCGTTC
GGTATCACCGAAGCCCGTTTCAGTCGCCACTTCATCCATCGTGTAGCGGCTCTGCTCGAT
CAACACGCGAGCGGCCTCCACCCGCAGGCCCTCCACTGCCTTGGCGGGGGATTGTCCGGT
TTCCTCGCGGAACGCGCGACTGAACTGGCGGGTGCTCAGATGCGCGGCCTGCGCCAGTTC
TTCAACCGACAAGGTGGCGCGCAGATTGCGGCGTGCAAAGGTCAGCGCGTTCTGGATGCG
ATCAGACCGGGCATCCAGCTCGAGCAGCACCGAATGCTGGGACTGCCCGCCTCCGCGCCG
ATGGTAGATCACCAGCTTCCGGGCCACCGCCCTGCACAGATCCGCACCGAAGTCCTGCTC
GATCATGCCAAGCGCCAGGTCCAGCCCCGCGCTCATGCCGGCGGAGGTCCAGATCGGGCC
ATCGGTGATGAAGATGCGGTCTTCCTCCACCTGCGCGGCGGGAAAGCGCTGCCTGAGCGC
ACGTGCGTGGAACCAGTGCGTAGTGGCGCGGCGCCCGTCCAGCAACCCCGCTTCGCCGAG
AAGGAACGCGCCGGTGCACACCGACGCGGTCCTGCGCGTGCGTGCGGCCGCATGACGGAT
CGGATCGATCAGCGCGCCGCTGGACGGGGCTGGCTCCAGCAGGCCGGCCACGATCATGGT
ATCCAGCGGCTGCTGCGCAAGCGGCGCTGTCTGCATGGCCATGCCAAGCGAGCTGGGCAC
CAGCCCGCCCTGTTCGGACAGCATGTGCAGATCGTAAAGGCGCGCGCCTTCGGTGGCATT
GGCCAGTTCGAAGGCGGACGCCGCGGCGATCGCCATGGTCTGGAATCCGGCGGGCAGGAC
AAATCCAACACTGGGCATGACGGTTTTTCAGGGGCGGCCGTAAACGAGGTATATACGACA
TTTACGACACGTACAAGCCGGCCTAGATTTCCCCTGACCCCGGCGACGTTCGCCGGTTCG
GACTGACCTCTGTGAACGACCCTACCCATCACGGCACCGCACTCATCACTGGCGCATCGT
CCGGCATCGGGGCGATCTATGCTGATCGCCTGGCCCACGCCGGCCATGACCTGATCCTGG
TCGCGCGACGCGCCGACCGCCTGCGCCAACTGGCCGAAGCGCTGGCCCGCAGCACCGGCC
GCACGGTGGACATCGTCGCCGCGGACCTGACCACCTCCGACGGGCGTGCCGAAGTTGAAA
AGGTCATTCAAGGCCGAGCGGATATCCAGGTGCTGGTCAACAATGCCGGTATCGGCGCTA
CGGCGCCCCTGCTGCAGTCGGACATCGGCGAGATGGAGCGCATGATCACGCTCAACGTGA
ACGCCGCGATGCGCCTGGCCTATGCTGCAGCGCCGGTGTTTGTGGCACGTGGCCGGGGCA
CGATCATCAACATCGCCTCCATCGTCGCGCTGGCACCGGAGCTGCTCAACGGGGTCTACG
CGGGAAGCAAGGCGTTCGTGCTGGCGTTCTCGCAGTCGCTCCACCATGAGCTGGCCGACA
AGGGCGTGCGCGTCCAGGTCGTCCTGCCGGGTGCCACCGCGACGGACTTCTGGCACCTTT
CCGGCCTGCCGGTGGAGCACCTGCCACAGGGCATCGTGATGAGCGCCGAAGACATGGTGG
ATGCGTCCCTGGCCGGGCTGGCGCAGGGTGAGCTTGTGACCATTCCCGCGCTTCCGGACA
TCGCTGAGTGGGACGCCTTCGAGCACGCACGCAAGGCGATGGCACCGGGCCTTTCGCTCG
CGCAGCCGGCGCCGCGCTATGTGAGCGGCGCCTGATCGGCGAACGGCTTGCAGCTGCCCG
GCGTGGTGGAGTGCGATAGCCGGGGATGACGTCGCTACAGCGCCAGTTCCCTGGCAAGGA
ACGGCGCCGTCCTGCTGTCCTTGGCGCGGGCCACCTGGCGTGGCGTACCCTTCGCCACGA
TGGTTCCACCTGCGCCGCCTGCGCCCGGGCCGACGTCAATCACCCAGTCGGCCTGTGCGA
CAGACCGCATGTCGTGCTCGATCATCACCACGGTGTTTCCCGCGTCCACCAGCCGCTGCA
ACTGCACCAGCAGCCTGTCTGCGTCCAACGCATGCAGGCCGGTGGTGGGTTCGTCCAGTA
CATAGAGCGTGCGGCCGCGTTGGCTGCGCTGCAGCTCGGTCGCCAGCTTGATGCGTTGCG
CCTCGCCCCCTGAAAGCTCCGTGGCCGGCTGGCCGAGCCTGAGATAGCCCAGGCCGATCT
CCTGCAGCAGCTGCAGCGGCCGCGCGATGGCTTCCTCACCGGCGAAAAATGCCTGTGCCT
GGTCGACCGTCATCTGCAGGACTTCGGCAATGTTGCGGCCGTTCCACAACACCTTCAGCG
TGGCCTCGTTGTAGCGGGCGCCATGGCAGGCGGGGCATGGCGCATAGACACTGGGCATGA
ACAGCAGTTCGACGCTTACGAAACCCTCGCCTTCGCAGGTCTCGCACCGGCCCTTGGCTA
CGTTGAACGAGAAGCGACCTGCATCGAAGCGGCGGCGTCGCGCGTCGGGGGTCGCGGCGA
ACAGCTTGCGGACGTGATCGAACAGGCCGGTATAGGTGGCCAGGTTGGAGCGTGGCGTGC
GGCCGATCGGTTTCTGGTCCACCTGCACCACGCGCTGGATGGCATCCACGGCTCCGGCAA
GCTGGCCCCGCGTCGCTTCGATCACGGTTGGCCCGTCCTCGGGCGTACTGTCGGCGCTGT
CGTCCACGGGCTCGTGCCCCAGGTGCAGCAGCATCAGCTCGGGCAGCGCCTGCGCCATCA
GGCTGGACTTGCCCGATCCGGAAATGCCGGTCACTGCGGTCAGCACTCCCAGCGGCAGCT
GCGCGTCCACGCCCTGCAGGTTGTGGCGGTGGATGCCCTTCAGCTCCAGCCAGCGGTCGG
CGCTGCGTTGCCGGCTGGCAGGCGCAGGCACCTGGTCGAACAGGTACCGCGCGGTGCGCG
AGTCCTCGATGCGGCGCAGGCCGTCGGGCTCGCCACTGTAGAGAACGCGCCCGCCGTGCT
CGCCCGCTTGCGGTCCCACGTCCACCAGCCACTGTGCACGTCGCATCAGCTCCAGATCGT
GTTCAACGACGAACACCGAGTTGCCGCCATCGCGCAGCCGGTCCAGCGCGTCGTACAGCG
CCTGGCTGTCGGCCGGATGCAGGCCGGCCGAGGGCTCATCGAGCACGTACAGCACACCAA
ACAGCAACGAGCTGAGCTGTGTGGCCAGCCGCAGGCGCTGCAGTTCGCCGGCCGACAGCG
TGGGCGTGGCGCGATCCAGCGAGAGATACCCCAGGCCCAGCTCGCGCAGCTGCCGTACCC
GCGCCATGACCCCACCCGCCAGTCGCTGCGCGGCCAGGCGTTTTTCCTCCGACAGGGCCG
AGGTCAGCCGCACATCGGGCGCGCCTTCGTGGGTCGCACGGCCAGTGGCTGCCCGCTTGG
CGCGATCGCGGGGCGTCGCACTCCTGCGGGTGCGTGCGCCGTGGCTGTGTGCACTGAAGT
CACCCTGCGCGATGGGCTCGAGCAGCCCGGCCAGTTGATCCAGCGGCAGCCGCATGAACT
CGCCGATGTCCACACCGGCAAAGGTGACCGAAAGCGCTTCGGGCTTCAGTCGCTTGCCCT
GGCAGGCGGGGCACAGCTTGCCTTCCATGTAGCGCGAGACACGCTTGCGCATCAGCGCGC
TCTGGGTGTTGGCGAAGGTGTGCAGCACGTAGCGGCGGGCGCCGGTGTAGGTGCCCATGT
AACTGGGCTCCAGCTTGCGCTTGAGTGCGGCACGCGTCTCGGCAGGCGTGAAGCCTGCAT
AGACGGGCACGGTCGGCGTGTCCTCGGTGAACAGGATCCACTCCCGGTCCTTCTTCGGCA
GCTTCTTCCACGGCACGTCGATGTCGTAGCCCAGCGTGACCAGGATGTCGCGCAGGTTCT
GGCCATGCCAGGCCGGCGGCCAGGAGGCGATGGCGCGCTCGCGGATGCTCAGCGACGGGT
CCGGCACCATCAGCGCTTCGGTCACTTCGTAGACGTGGCCCAACCCATGGCAGGTGCTGC
AGGCCCCCTGCGGCGTATTGGGCGAGAAGTCCTCGGCGTACAGCATGGGCTGGTGGGCCG
GGTACGCGCCTGCACGCGAATACATCATGCGTACCAGGCTGGACAGCGTGGTCACGCTGC
CCACCGATGAACGTGCGTTGCTGGCACCGCGCTGCTGCTGCAGGGCCACCGCCGGCGGCA
GGCCGTCGATGGCATCCACGTCGGGCACGCCCGCCTGGTCGATCAGGCGGCGCGCATACG
GTGCGACGGATTCAAAGTAGCGCCGCTGGGCCTCGGCGAAGACCGTGCCGAACGCCAGCG
AGGATTTGCCCGAACCCGATACCCCGGAGAACACCACCAGCGCATTGCGTGGAATGGAGA
CGTCGACGTTCTTCAGGTTGTGCTCGCGTGCGCCGCGGACCTCGATGCAGCCGCTGGCCG
CGGCTGCGCATGACGACTCGCCAAAGGGGGTGTTGGACATCTTCGCGATCCTGCTGCCAA
TCAGTGGAATACGTGCATGCGCACACGGGCGGTTATTGTCGCTGTTGCAGGGTGAATGGA
GTGAGGGGATGTGTGATTGCGTGCAGCGTCGGAACACCAGGTGGCCGACGCCAACCGCGC
CACGCGGCTGATTGTTAACCTGCATTGGCTGAAGGCTTGACGCCACGTTGCCGCACCCTT
GATGCAGCCGCTCACAGTGCGGCTCCTATGCTGGGCCCGCCACTACGGCAGTGGGACCCA
ACCTGGAGATTCACCATGCAACGCGATCAGAAAGACCTGCCCCACCCGGACCCGGAAGCA
CAGCGCACCGATCCGGTCAGCCCGCTTCAGGCCAAGCTGCATAACCATCGCAATCATGAA
GAGGCGTTGCAGGAGACGTTCCCGGCCAGTGACCCGATCTCGCCCTTCGTCGCAGCCCCG
ACGCCCGACGAGCAGGCCGCGCGCCTGGGTGAGCGGGTCAAACTGCCAGACCGCGAAACG
GATGAGGAGGCCGGCGGAGGTGAGCAGTGATCCGGCGCGGCTTTGCACGCGTCGCGGCGG
CCACGGCGCGGTTGTCCGGCAGTCTTGGGGCGTTCGTCGCGGCACTGGGGGTGATCATCG
CCTGGGCCGCCAGCGGGCCGGCCTTCCACTTCAATGACACCTGGCAGCTGGTGGTGAACA
CCGGCACCACCATCGTGACGTTCCTGATGGTATTCCTGATCCAGCATACCCAGAACGCTG
ACACCGCTGCGCTGCACATCAAGCTGGACGAGCTGATCCGGGTCAGCAAGGACGCCAACC
AGGAGCTGCTGAACTTGGAATCGATGGAGCCGGCCCATCTTGAAGAGATACGCCAGCGCT
ACGAGGCACTGGCGAAGACCGCTGCAGACATCAAGTCCAAGAAGGAGCGCTGCATGCCCT
GCGAAGCGGATGCAACCGCCGAAGCCTGAGGTCACCTTTGCGGCGGCGGCCTACAGCGCC
GCCGGTGTGAGGCCCTGCCTGGCGGGGCCCTCCAGCAGGGCCCCGGTGGCGGAAAAGCGG
CTGCCGTGGCACGGGCAGTCCCATGTGCGTTCATGGCCATTCCATTGGACGACGCACTTG
AGGTGCGGGCACAGCGCCGACATTGCGTGCAGCTGGCCATCATCATCGCGGTAGATCGCG
GTGCGCTCTCCGCCCACGTCCAGCAGCGCACCGCACCCGCGGCCCAGCTCGCTGGGAGCG
CGCGACGACGCGGTTCCAAGGCGATCGCCCACCATGTGCCGCGCAACCGTGGCGTTGGTG
CGGGCCCAGCCTGCAGCCGAGCGCAGCGGAGTAAAGCGCATGGGGCTGAGCAGCTGCTCG
ATCTCGCTGGTCGTTCCCGTGATTCCCTCCGTGATCGCGCGCGCGGCCACGCCCGCCCAG
GTCAATCCGTCCGGCCCATAGCCGGTAGCGACCCATACATTGTCGTGCGCGCTGCTGCCG
ATGTAGGGCAGCTGATCCGCGGCCCGGAACTGCTGCGCGGACCAGCACAGCGGCTCGCCC
TGCACGCTGAAGTTGCGACGCGCGTCGGCGACCAGATGCTGGGCCGGATCCATCGCCGGG
GTTTCGCCAGTGCGATGTGTCTCACCGACCAGCACCAGCCAGTCGCGGCCATCAGCGCCA
TGCACCCCGCGCAGCGAGCGGTGCCGGTCGGCGATCCAGTGAATGCCTGCCTCTGGCGGA
TTGGCCACCGGTACCGCTACGCCGTATTCGCGGTACACCTCCATCTCGGCCTGCACCAGG
TTGAATCCTGCTGGCGAGTGGGTGGCCAGCACAAAGTGCCTGGCATGGATGCGGGCACCA
GGGGCCGTCGCCACTCCGGCTGAAGCCTCGATGCGGGTGATCCGGGTCCAGTCGTGGATG
CGCACGCGGCCCACCAGATGACGGGCCAGTTCCCTGCAGAACGCCGCCGGATGCAACTGC
GCCTGGTCGGGAACGCGGAAAGCGTGGGCCAAGGTGAACGGCAGCCCGGATTGGCGGTGC
TCGCAATGCAGGCCAACGCGTTGGTAGGCCTGCAGCTCGCGTTCGAACTGCGCCGTGGCC
TCGCGCGAACGCTCCTGCACGCCGTACTGCATGGCCACGCGCTCGAAGCCACAGTGCAGA
TCGTAGCGGTGGACCAGTGTTTCGATGGAACGCAGCGCGTGTTGCCGCCACTGCACGACA
CGACGTGCCGTGTCACCGCCCCAACGCGCGATCAGGTCTGCCATCCGGGACACGGGAGCG
TAAAGATTGCCGGTTGACATCACCGTGTTGCGCCCGCCGATGGGGCCGGCATCCACCACC
ACCACATCCAGGCCGCTGTCGGCCAAGCGGGCGGCGGTCAACAGGCCGGTCATGCCTGCA
CCGACCACGAGCACGTCCGCGCGCGTGGCCCCGGCGAGAGGGCGGAAGCCGTGCGGATCG
GAGTCAGCTGACCATAAGCTGGCGCGCGGGGACGGGTCGGCCATGAAAAGGATCCTTGCA
GGTTCATCGGAGAGCCTTCCCTGATACGCCCTGCCGGGTGAAACGACGGTGGCGTGCCCG
TGCAGGAAATCCTCACGTGCGTGGCAGTGCCGCGGTGAGGATCAAGACGGGGTGAGTGCC
GCATGGACACGATGCCTGCGTCGCCTGTGCGAACCGCGACCCTCTGCTTGCAGCGTGGTT
GCTAACTTGGCTGCATGGAGGGCCAGGCAGTGAGCACGCACCTGGAAATCGACCTGATGA
TCGCGCAACTGGAGGAAATGCTGCCCACCTGGGCGGCGTTCTATCCCGAGCCGCAGTTCA
TCCGCATGCTCGCCGAGGCGCTGGACTACATCGCTGCCAGTGCGGACCCGGATGCCCGCC
TGTACTGCGTGATGCGCACCGGGCACCTCGATTCGTGCAGCGGCGAGATCCCCTGGGCGG
CGCGGTATGGAGACCGCTAGGCAGATCGATCACGCCGCGACGGCATAGGGTTCCACCAAC
CTGGCCAGGACATCCATCGCCGTCTCGGTTGGCGCATCGTCACCGGTCCGCTGGGCGAAC
CCTGACCAGTCTGCGCGGGCAAGACTCTTCAACTGCTCGGGTTGCGTCGGCAGCCAGCGC
ATCGGCCAGAACGGGAGACGCCGGTTGCCTACCCTGCCGCGCTGCAGTTCGATCAGTCCC
GTGTGGCTTGTAGCACCGAGTACCCGCGAGTACGCCACATTCAAGCCATCTTCGGGTCCT
TCCATGTACTGCAGGAAACGGGCGCCATCGAACAGCAGTACGCCGGTAACGCCGGCATTC
CGGTTGAAGCGGGAGGCATCATCGACCAGGTCGTCCAGCTTCCCGCTGCGCAGGCCCAAA
GGATCACCCGCAACGGCCGGGCCCGCTTCACTTATGTATGCGACTGCCCTGATCGGCATT
GGCTGCTCCTGTAGCGAATCCCCCCAGATTCCGTATCGCAAGCATAGGCCAACCGCGCCG
ACGATATGTTCCGGCCCTGTGTATTCTGCGAATCAGTTGGGTTCGGGCTGACAGACGGTA
CGCAGCACGGGCCTGGCCTACGGGTCTGCCCGGGCCCATCGGGCGAGATTCTGCTTCACT
TCCGCGATGCCGGCCCAAGGGTCCTTGCGGCGACGTCTGAGCTTTGCGGGCACGTCCTTG
ATCGTGAAGGCGTCGGCGCGCTTGAGTTTCGCCAGATCACCCCAGGCGATCGGCAGTGCC
ACCGGTGCGCCCGGCCGGGCGCGCAACGAATAGGACGCGACCGCCGTTGCACCGCGCCCA
TTGCGCAGATAGTCGACGAAGATCCGCTTGTTGCGCAGGCTCTTGGTGGCGGTTGCCAGG
AACCGCTGCGGTTCGGACTGTGCCAATGCATCGGCGAAACCCTTCGCAAAACGCTTGGTC
AGGTCCCAATCGCACCCTGGGTTGAGCGGCACGACCACGTGCAGGCCCTTGCCGCCGGAG
ACTCGCAGGAACGATTCCAGCTCCAGCTGCGCCAGCAGTTTCCGGATGTTGGTTGCCGCT
TTCTTGACTTCGGCAAAGGGCACATCCGGTCCGGGATCCAGATCGAACACCACCCGGTCG
GCCCTGTCGGGCGCCTCGGCGTGGCTGCCCCAAGGGTGGAACTCCAACGCGTTGAACTGC
ACCAGTTCCAGCAGGCTGGCTGCGTCCCGCACCACCAGGTAATGGGCGTTGATGCCGCTT
TCCTCCTTCAGCCTTACCGAATCGACCAGCGCCAGCCCGGCTGTATGGTGTTTCTGGAAG
AAGCAGGGCTTTGCGGTGCCACTGGGGCAGCGGATGATCGACAGCGGACGATCCACCACC
TCGGGCAGGAGGTGCTCCATCACTGCTGCGTAGTAATCCCACACGTCCTGCTTGGTGTAG
CCGTCGCCGGGAAACAGGATCTTGCCTGGGGACGACAGCACGGGGGGCGCGCGATCCGTT
GCCGGCGCCCTTTCCACCCGGCGCCCACGCCGCGCGGGCGCTTGCGACCGCGCAGCGGCC
GGGGCCGCTCCGGCGCGATCGGAATCGGCGAGGTCGGCGATATCCTTGTCCGCCCGCACC
GCCTTCAGCGACGCCTGGCGCAACAGTTGCTGCCCACCGATTCCGCGGTAGAAGACCTCC
ACCACGAAACGCGGTTCGAACCAGGTCGCAGCGCGCAGATCGGTGTCTTGCGTGGGCACG
TACGCGGTTGGCTTGCGGCTGCCGCCGCCCTTGATGCGCTTGCTGATGTCGCCAATCAGT
TCATCCGAGAACCCGGACCCGACGCGCCCTGCGTAGAGCCAGCCATGCGTTGCGTCTGGC
CGGGCCAGCAGCAGCGAACCAAAGCCGGTGCGGCTGCCTTTGGGTGCGGTGTAGCCCACC
ACCGCGAACTCGTCGCTGGCCAGCTGCTTCGTCTTGCGCCAGTCCTCGCTGCGGCCGCTG
TGGTAGCTGCGATCGGCGCGCTTGGAGATGATGCCTTCGAAGTGCCGCTCACCGGCCAGT
CGGTAGGCCTGGTCGCCATCCCCCTGTACATGCGAACTGAAGGCCAATGGGCTGCCCTGC
CCCTCCAGCACCGATTGCAGCAGGGCCTTGCGCTCCAGCAGGGGCGCATCGGCGACATCC
ACGCCATCAAGATGCAGCAGATCGAACAGCGCATACGTCAGGACGCCTTGCTTCTCGCCG
GAAAGCGTGGCCTGCAGCAGGTTGAAGTCTTCCTTGGTGCCGGCGCCGGCGATCAGCTCG
CCGTCCAGTGCCGCCGAAGTCAGGCCCAGGGCCGCGATCGCATCACGTATTTCGGGAAGT
TTGGCGGTCCATTCCAGCGCGTTCCGTGACCACAGCTGCACGTTGCCCTCAACCACCGTA
GCAAGGATGCGGTACCCGTCCCATTTGATCTCATGCACCCACTGCCCGCCCTGGGGCGGC
GCTTCGCCCAGCTTGGCCAACTGCGGCTCAAACGGCCCGGACGGCGCTGCCGCCCTTTTC
GCCTTGCTGAGCGCCAGGGCCTTCTTCGCCCAGTTCTTTCGCCGGGCGCGTCTGGCAGGT
ACCGCCGTCAGCCGCTTCTTCGCGGCCTTGCCACCGCCGGCACGCTTCAGATCCTCCGGT
GGCGCTTCAGCGACGTCCCCCAGCAGATCGTCTGCCTCGATATCGCTGGCAAATCCGTCG
TCGTCCTTGAACAGCAGCCACTGTGGCTGGCGCGCGGGCTTTCCCGACCGGACCAGATGC
CAGCCGCCTTTCAACTTGGTACCGAACAGCTCGAAGCGCAGATGGCCCTTGGCGAGCTGG
GCTTCCGGATCGCCCTGCGTGGCCCATACACCGTGGTCAAACTGGGCGACATGGCCGCCG
CCGTACTGGCCCTTGGGAATATCACCCTCGAACGCCGCGTAGTCCACCGGGTGGTCTTCC
ACTTCCACCGCCATGCGCTTGACCTTCGGGTCGTAACTGGGGCCTTTGGGCACCGCCCAG
CTCTTCAGCGCATCGCCAACCTGCAGGCGGAAGTCATAGTGCCTGCGGCTGGCATGATGC
AGCTGCACCACGAAAATGGCGCGCTGGCCTTTCGGCAGCGCCTTGCCCGGCTCGGGCTCC
TTGGTCTGGTCAAAACGACGCTTGCGGCGATACTCGACCAGGGACATGGCCAGCTCCGCG
CTATTTGCCCAGGTGCTTCCGGACAGCAACCGCCGTGGGCCCGACTGCCGCGACGGCCGC
GCGAAGTTCGTCGGCGGACACGCCCAGCGTCGTGGTCCAGTACCGCAGTTCGTAATCCTC
ATTGACGTTGATGCGGTCCCGGTCCGGGCTGCCGGCGTTGTTCTTGTCATCGCTCATGGG
AGTCTCCAGCGTGATCGGGGGTGAACTGACCGTACCGGCCATTCCATGGGCACGGAGCGA
TGCCACTGTGAAGCCATGGCGAAGGCCGCCGGCACGGCGTCCTGCCGATGCGCGAAAGAC
GCTGCTTCGTGAAGGCAGCGCGCAGGGTCCGCGTGGGAATTCACATGCCGCCTTCACTCC
TTCCCCGCCTGATCGCAACCGGACGGGACCTACTCTGAGCACTCCATTCACAGCGGAGCC
CAGCATGGCTATCAAGACGGCGGAAGATCTGTTCATCCACGAGCTCTCGGACATCTACAG
CGCCGAGAAGCAGCTGACCAAGGCGCTTCCGCGCCTGGCCCGTGCGGCCGAGAATCCGGA
TCTGGCCGCAGCGTTCGAAACGCACCTGGAAGAAACCCAGGGGCAGATCGAACGCATCGA
CCAGGTGGTCGAGGTGCTCGGCATCCGCCTGAAGCGCATCAAGTGCGCGGCGATGGAAGG
CCTGGTCGAGGAAGGCAAGGAGGTGATCGACAGCATCGACAAGGGGCCGGTGCGCGATGC
TGCCCTGATCGGTGGCGCGCAGAAGGTCGAGCATTATGAAATAGCCTCCTACGGCACCAT
CGCCGCGCTGGCCAAGCAGCTGGGCTACAAGGATGCCCTGCCGTTGCTGCTGGAGACGCT
GGAGGAAGAAAAGGCGACCGATGAGAAGCTGACCCTGCTGGCCAAGGGCGGCGGCAATGC
CAAGGCCGCGCAGGCCGCCTGAGTCGAATCGCATGCCCCTCGGCCGCCATGGAAGGCGGC
CTCAGGGTGGGTAGAGCACCTGATCGTTTGAGCAGAAGAACGTGCGTCGCCGCGTCGTAC
CCATGTACAGCTTGCTGATGGGGCCACCGCAGAGCGGGCACACCTTTCGCGTATGCACCT
GCCAGTGCTTCTTCAATTCGAAGCGCCGTTTCCATTCCAGGAAGTCGAAGCTGTAGGCAC
GGGCCTGGTTGATCAGGGCGGTGAGCTTGCGCGGTGGCAGGTCGCCCAGTCGCGTGGCCG
GATGCACGCGGATGCGGAACAGCACCTCATTCTTGATGATATTGCCGACGCCCGCGAAGA
TCGTCTGGTCCAGAAGCGCATCACAGACCAGGGTGTCCGGCAGTGCCTTCAGCTTGCGCC
GGGCCAGTTTTGGATCCCAGGCGTCGTTCATCACGTCCGCCCGCCAGTCGTAGACGTCGT
CCAACGGCTGGTCGATCAGTCGGACGGAACACGCGTAGAAATTCAGTTCCCCGTTGTCGA
ATGCCAGCGACACCCGTGCAGGAGCTGGCTTCCGTTCGTCGATGCGCCAGCTGCCGAACA
TCATCAGATGGATGCGCAGCGTGTGGTGGCTGAACTCCAGCAGGAAGTGCTTGCCCCAGC
TGCGAACCGCCTTGACCCTGCGTCCCTGCAGCGGTGACAGGTCGATGTGGCTGTTGCCGG
AGACGCCGCGCACGACGTGACCCTTGAAGCGGCTGGCGGCTTCGCGCAGCAGGACAATGG
ACGGGCCCTCAGGCATGCGCGTTCTCCTGCAGCAGTGCCTGCAGGTGCAGGGCGTTGCCG
GTCGCGTGGCCCAGCGCGGTGTTGTCCAGTACGCACCAGGCGCGGCGCTGCGCAGCGGCT
TCACGCTGCAGGTGCTGGGCCAGCCCCGCCAGCGCCTGTTCGCTGTAGGGGCTGCGATAG
ATCTGCGGCTGCCCGTGCCAGCGCCAGTAGCTCCACGTGCGGACACCGCCCGGGACAGCT
GCTGCCGGTACCCGGGCCGGGTCAGCCGCGACCCGTGCGATGCCATGGTCGCTCAGCAGC
GTATCGACGTCTGCGGTGAACCAACTGGGGTGGCGCGGTTCGCAGGCGACATCAACCGAG
GTGCGTGCGCGCAGTCCGTGCAGGAATGCCTTTACGGTTGCCGGCTCATACGCCAGGCTG
GGCGGCAGCTGGAGCAGCAGCGGCCCCAGCCTGTCCCCCAGCGCGATCACGCCATCAAGG
AACAGCGCCAGCGGCTGCATCGCGTCGCGCAGCCGGCGTTCATGGCTGATCACGCGCGGC
AGTTTCACCGCGAAGCGGAAACCCGCGGGCACGCTCGCCGCCCACCGGGCGTAGGTCGCC
GCCTGGTGGGGGCGGTAGAACGAGGAATTGATCTCGACCATCGGCAGGCGGGTGGCATAG
CGCTGCAGTACGCTGTCGCCTGCGCCGAACGCCGCCTGCGCCGCGCGCGACAGCGACCAG
CCTGCGCAGCCGATCCGTACACGTCCTGGCGTGCCCGGGGCGTCGGCTGCGCTCATCGTG
CTACCGGTCCGTCCGGCTCCAGCAACCGGCCATCGCCGGCGCCTGGCGGCGCCTGCGCCA
CCGATTGCAGTCGATCAAGCGCACTGGTGCCAGGAGCGAGCGCGGAGGCGCTGCGCACGA
AGCCGGTCCAGTCGGAGATCGCGATCTTTCCCAGCGCCAGCTCATCCACGCGCACGCTGT
GCATGCGCCAGTGCGGGAACTGCCGCCGCCCCACCCTGCCCCGGTTGAGTTCGACCAGAC
CGTTGTGGCTGTCGGCCGCCAGGATGCGGGTGTACGCCGCGCTGACACCGGACTCCGGAC
CTTCGAGATATTGCAGGAAGCGCGTGCCGTCGAACAGGAGGACGCCGGTCACATCAACCG
ACTCGTTGAACAGCATCGCGTCCGCGACAAGCTGCTGCAGCCGTTCTTCAGTCAGGTTTC
GGGTGGCTTCACTTACATATGCAATGGCACGAAGAGGCATGGCAGCACCGGGTTGTTGCA
GATGGCTCTACCTTAGCGGTGCGGATCAAACGCGCGGTGACACCGGCGTGGAGGCGGCGT
TGAACCTGTACGTGCCAACGCCGCGCTGCGTTGACACCCGGCTCGAGCACCACGACCGGC
ATGCCGTGTCTTCCGCCGATGGATTTGCTTTCGTGGAGAATGCATGAGGAAGCGCGTGCC
TGCGCATGACATCACGTTGGCGGTGGTGCCACCGCCGTCTAGCGGCGGATCTGGAAGATG
GTCGCTGCCGCCAATCGGGCGGCTCACTCCAAGGAGACTTTCCATGGCCAACCAGAACCA
GAACCAGGGCAGCAGCAACCGCGGCTTCGCTTCGATGGACGAAGACAAGCAGCGCGAGAT
CGCCGCCAAGGGCGGCCGCGCCGCGCATGAGTCGGGCAACGCCCATGAATTCAGCTCTGA
AGAAGCGCGCGAAGCCGGTCGCAAGGGCGGCGAAGCGGTGAGCCAGGATCGCCAGCACAT
GGCCGACATCGGCCGCGAAGGCGGCCAGAACAGCCATGGCGGCGGCAACCAGGGTGGCAA
CCAGGGCGCTCGTCAGCAACAGCAGGAACGTGGCGGCAACAACAACCGCGGTGGCCAGCA
GCGTTGATCGAGACTGACCGGTTGCACCCCATGTGGGCGGACAGCGTGTCCGCCCACTTT
TTTTCACGCGAAACGTGGGGCGGAGGCCCGCCCCGGCCTGTCCCGCGTCAAGGCTCCCGT
GGCGGCAGGTCGAGCGCACCGGCGCCCGGCCCGGCGCCCAGTTCGGCACCGGTTGTCGGC
CGTGCTTCGGGATCGGAAAGCGTTCGCAGGGTCATGGCCTGCACCGCCGCCTGCTCGCGT
GGGTCCAGGCCCACCGTGGCGCTGCCGTCACCGCCGTCCACAGCGGCCTGGGCCTCGCGG
TCGCTGACCCGCTCCCACAGCTCGCCGCTGTTCCAGCTGCCCAGCAGGTCATCGGCGCCG
TCGCCCTGCGACATGTCCATGTACAGGTCGGTAAAGACGGGGTCACCCGGCTGCTTGCCC
GGCGGGAAGTTGGGCTGGATGCTGTGCAATGCCTTTTCGAAGGACTTCTGGTGGGCGATT
TCGCGCGTCATCAGGAAGCGCAGTGCGTCCTTGATGCCTGGATCATCGGTCACCGTGATC
AGTCGTTCGTAGACCAGCTTGGCGCGGGCTTCGGCGGCGATGTTCGAGCGCAGGTCGGCG
GTGGGCTCCCCGATCGAATCGACGTAGGCCGCCGTCCACGGCACCCCGCTGGAATTGACC
AGCGCCGGGCCGCCCCCATACAGGATCTGTTCGGTATGGCTGGTGCTGTTCTGGCCCAGC
AGCCGCATGTCCTCGGCTTCGGCAAGACCCTCGGACTGGATGGCCTTCGGGCCGCGGTTG
AGCATGGCGATGATGGTGCCGATGATCTCCAGGTGGCTGATCTCTTCGGTGGCAATGTCC
ATCAGCAGGTCCTTGCGGCCCGGATCGCATTCACCGAGTCCCTGGGTGAAGTAACGCATT
GCAGCCGCCAGTTCGCCTTGGGGGCCGCCAAACTGTTCCAGCATGAGGCTGGCAAGCTGC
GGGTTGGATTCGCGCACGCGCACGGTGTACATCAGCTTCCTGTGGTGGAAGAACATGGGA
CTGTCTCCTGTGTATGGCAGGCGGGATCGGGATCAACGCTTGGCTTGGGCGCCAGGCGTT
TCGTCACGGTTGAGGAAGGCGCCGACCAGGCTGTCCTGGTGCTCTTCCAGCCAGCGCGCC
ATGGCGATCTCTTCCTGCAGGATCTGGCCGCACACGGCCGCGATATCCGGCGCGGCGGCC
CGCTCGGCCGCGATCACCAGTGCCCGGTAGGTGGCGATCTCGGTGTTCTCGAAGCCAAAG
GAGATGCCGATGCTCTTGACGACCTCGTCCTCCATCAGGGTGTTGCCGGCGGCGTGGATC
GCTGCGGTCATGCTCGCGAACAGCCCCTTGGCGGTGGGCACGCTTCCGCCGAGCGCTTCA
ATGCACTCGCGCAGGGAGGCGGCCTGCTGCTGCGTCTCCAGCACGTGCTGGCCGATGCGT
GCGGCAAGATGGGGATAGTTCTGGATGCGCGAAGCCATGGCCTTCATCATGGTCTCCGCC
TCCTGCTCCATGGCGTAGGCATCCTGCAGCCATTTCAGCAGGCGCTCGCTGCGGACGGTG
TTCGGGTCTGCCATCACGGTCTCCGGTAGTGGGGCGACATGCCTCCGGAGACCATGGTGG
CGAGGCAGCAATCACTGCCCCGTCGGCCGGCGTGAGCCGGCGGGCGTGCGCGCTGCACCT
GGCGCTGATGCGGCCATAACATCCGCTGTTGCGTGGCAACGCCTGCCGCGAACTCAGGCG
GGCATCGCGCCGGACACTACAGCGCTGCCGGCGTCGCGACGGGGGCTTGCTGCGGGTGCG
CGCGCGCCTGCGGACGCCTTCAACGCCTGGATCACCCGGTGCTGCGCACGGTGCGCGCCC
CCTTCCACGCCCACGACGTAGACAAAGCGGCCATCGAACTTGGCCTGGGCACCCTCCAGC
ACGTCATCCTCCTGCAGGGCGCGCTTGAGCGACTTCATCCATGCCCGTTCGGGGGTGCGA
TCCAGCTCCACGACGATCGCAGCGCCGCCGCAATCCAGGGACATGCACTCCACGCGCAAT
GCGCAGGGGGCGGTGGGGTCGGTGGCGGATCGAGGCATGGTCATGGCTCCAGTGCTGGGG
GACGGCGGCAGTATCCATGGCCGCCGCCAACGCGCCGTCAAAAAAGGCGCACCGCCTTCC
ACGCCGCATCGACGGCATGGAGCACCTGCGCGGGGCGGCTTCGCGCTGGGCTGACACGGC
CCACGCGCGCCGTTGATGCAATACAGCACACACTGCAGTTCCCAAGGCAACACAGGCATG
CGCGCATGCAATCGGAAATGGACCAGCGCAGGTGCAACCTGCTGCTGGTTGAAGACCAGC
TCGACCTGGCTGCACTGATGGAACAGGCGCTGGAAGACGGCGGCGGCCGGGTGACCCACG
CCTACAGCGTGTTCGATGCGCTGGGGCTGCTGGATACGCAACGTTTCGATGGCGCGGTTC
TGGATGTGGAGCTCCGCGATGGCGTGGTGTTCCCCGTGGCCGATCGACTGGCGGAACTCG
GCATTCCCTACCTGTTCGTCTCTGCGGTCTATGACCAGCTGGTGCCGCTGCGCCACCGCC
GCGCAACCTTCGTGGCCAAGCCGTTCCACATCGACCAGTTGCAGGAAGCCGTCCAGCAGG
TCGTGGGAGACGCATGCGCGCCCCCTGCCACGCATTGAGCGGCAGACGCCGGGATTACGC
CAGGTGTGGGGCTACCACCTGCCCCAGCTGGCGCAGCGCACCACCGCGGGAGAGCCCGCT
CCAGTTGCCACGAGCGACGCTGCGGATGTCGGCAGGGTCGGTCCAGAGCAGCCGCATCGA
CCAATAGGGAAAGAACCGGCCGGACACCCTGCCCCGGCCCAGCTCAAGCAGTTCGCAATG
GCTGCGGGCACCGAGGATACGGCTGTACACCACGTTGATGCTGTCTTCCGGCCCCTCGAT
GTACTGGAGGAAGCGGTGCCCATCGTAAAGAAGCACACCCGTCACGCCTGCTTCGAAGTT
GAAGCGGGCAGCGGCCCTGGCGAGGTCGTCCACAGGGTCCATGGAAAGCCCCGGTATCGC
CTCACTTGCGTAAGCGATTGCGCGGAGGGGCACGTTGATTCCTTCTGACGCAGGAAGTGT
CCTGCCCTTCCATGATGCTGCCCTTGCCGTAGAGCCAAATGAGGCGGTTCACAACCTGCC
TCGCTCCATCCTCTCCCCTGCGGCACACTGCAGTAACAGGTTTCCGGCTCAGGCGGCCTT
TGCGTAGGGCTCGACAATCAGCAGCAGCTTGTCCATCGCCGTGGCATCGGCCTGTCCGGT
CGCTGCCCGCTGGATGAAGCTGGTCCAGTCGGCACAGGCGATCTCGCGCAGCTCATCTGC
AGTGACGGACAGGCAACGCATGGGCCAGAACGGCAGCCGCCGCTGGCCGACACGCCCCCG
CGCAAGTTCGATCAGGTGGATGTGACTGCTGGCGCCGGCGACACGGGAGAAGGCCACATC
CAGTCCATCGGCAGGGCCCTCCATGTACTGCAGGAAGCGTTCGCCGTCGAACAGCAGCAC
CCCGGTCACCCCTGCGCCCCGATTGAAGCGCGCGGCATCGTCCATCAGCGCTTTCAGACG
TTCCGGCGAGAATCCACTGACGGCCTCGCTGACGTAGGCGATGGCTCGATTCGGCATGGT
GCCACTCCTGCTCTTCCAGCGCTTCACTCTAGGACGGGCATCGTGGCGAAACCGTAAACG
CCAGCCGGGAAAACATCACATCATGCCCAATTCAGCGTGGTTTCCGAGGCGCTTCCAGGT
ACCGCCATCCGCCGATCTGCCGCCGTGGCGGGGCGCGCACCCTCCATTCCGGCCAGGTAG
GCCGAGAACCCTCCGGTCGCGCGTCCCACCAGGCGGGCACTGGTCATGACGATGGGAGCG
CCGGCCCACCTTACGTCAGCGCCGAGGCGTTGCAGCCTCCTCACCAGTGCAACATCCTCT
CCACAGCGCAGGGGAGCAAATCCCCCTGCCGCCAGATAGGCCTGGGCGGAGACGCCGAAA
TTGGCACCGTGGATGCGCCCATGATCGTCGCCCCACTGCTGCCGTTTCTGGAACGCGCGT
CGCAGGCGCTTCTCCGTCCTGGAGGTGGTTGCTATGTCCACCAGTCCGCAGAAGGCGTCG
CACCGGCCCTCAAGCTGGGCAACCAGCCATTCGGGAGGTACCTCGCTGTCGGCATCGGTG
CTCGCCAGCCATCTCGCACCGCGTCCGAGCAGCTCAGCGGCGGCCGCTGCCCTGGCAACG
CCGACGCAGCGTGCTTCCAGGCGCACCGTATCGACCCGCTGCTGCTGGCAGATGGACGCG
GTGGCATCCGAGCAGCTGTCCAGTGCAACCACCACCTGCACTGCTTCGCCGTGCAGCTCG
GGATGCAGGGCTGCCCTTCGGATCGATTGCAGGCAGCGCTCCACGCTGGCTGCCTCGTCA
TGGGCCGGAACCAGGATGCCGATCATCGCAGGCCCTCGTTGCGGGCCAGCGATAGTGCGC
TGCGCGTCCAGCCCTGCAGCACGAAGTCCGCATCACGATAGTGGAAGGCTTCGTGCAGGC
CTTGGCCAAGGCACCGATGCACGACGTCGGTGCGACTTGCGCGCCCATGGAACGAAGGCA
ACCAATGGCAGGCGACCAGCAGTCCGTCGTCGCGAAGGGCCGAATCGATGCCGGCGCGCA
GCTCGTGCAGCGCTGCTGCACCCAGGTAGTAGCCCATTTCCCCGCAGACGATCAGGTCGA
AGCGGCCCGGCGGCCATTGCTCGGGATGGCTGGCGCAATGGACCTGCACATGCGGCAGGT
GGGCCAGATTGCGGCGGGCCCGGAACGCTGCGCGTGGGCTGATGTCGGTGGCCAGCAGGC
GCTCGCAGCGGGCGGCCAAGGCCTCGGTCAGCACGCCGTTGGAGCATCCCAGCTCCCAGC
CCCGAGTGAACTGGCGCTGGCTCAGGCTGGCCAGCAGCAGCGCACGCTTGCGTTCTTCAT
ACCATCGGCTGCGATAGCCGAAGGGATCCTCCTGCTCATGCAGTTCATCGAAGTACGGTT
GCGCGCTCATGCCAGGAATACCTCGTAGTTCCGGAAGAATCGGGTCAGTACATGTGCGGG
CAGCACCGGCGGGCTGTTCAGTTCCGGCACCTCGCCGGTCTGGGTCCGGAAGTGCGCGAT
GGCGTTTCGTTTTGCGGCAGCCACTGCTGAAATGTCGATCAGCCTGGGAACCTCCCACGC
CATATGTGCGCAGGCGGGGTCAAGCCAGTGCCAGCCCCACACCGGGTACTCCAGGCGTCG
GCAGCCCACTGCCCGCACCGCCCTGCAGGCAGCACGCCCTGCGGCTTCATGATCGGGATG
CCCATCAAAGCGCCAGGGTGCCAGGACCAGGTCGCTCGGCTGGAGGTGCTGCTGCAGCCA
GTCTTCCAGGCCCTGTTCGTGCGCACTGACCGCGCCGTCGGCGATGCCGAGATGAAACGC
GGATCCAGGCCGGATACCGAGTTCGCCCAGCGCTGCGGCAAGCTCGGCGCGTCGCGCCGA
GCGCAGGCGTTCTGGCGTCCACCAGTGCTCGTCCGGATAGCACGCTTCGCCATCGGTCAC
GGCGACGACGCGTACCTCCATGCCCTGCTCCGCAGCGTGACGGAGCAGTCCACCACAGCC
GAGGATCTCGTCGTCTGGATGGGGTGCGACCACCACGACGCGATCATGGCCGGCGCAGAG
GGCATTGGCCGATGTTGCCGGCCGCTGCCACAGCCAATCGCAGCGCAGCCATGCCTGCTC
CTGCGTTCCTTCCCCCTGCAGGGGTGTCCTGGCTACAGCGCCCATGTCGCCTCCTGGCTC
GCCCGCTGGCCGCCCAGCCATTCCCAATCGCGATCTGCGTGGTTCTGCCGAAGGAACACG
GTCAGGTCCGCGCAGCGACGGGCGTGGGCATCCTCCAGGCACATCGGCGCCGGGCCCAAT
GCGCGCCCCGCCAGATCCAGGACACGCGTCGCCGCGCGCTCGACCACGCAGCGCAGGCGC
ACGACCTCTTCGCGATGCGCCGATTCCGGCGCGGCGTCGATGCGTGCCGCCACTTCGCGA
AGCAGCGCCGCCGCCGGGCCCAAGGCGAGGTCCACTTCACCCAGTAATCGCGCGCGATTC
CCCTCGCTGCAGGCTGGCCGCATGCGCTCGGCCAAGGCGGCCGCCGCGCCGAACCAGACT
GCCGCGATGCCCGCACCGCCGTGCCAGAAGCCCGGTCGCTGCAGGTACTCATCGCGCGTT
CCCAGAAGCGCCATCGGCGCGCCGTCGAATCGCACCGTGGTGGACGGAACGCCGGCCATG
CCAACGGCCGGCCAGGGCTCATCTGCAAGCGTGCGCCAGTGTTTCGCCGCGACCTGGCAC
AGCCACACGCCCTGCGCGTTGCGGACGGTTACCAATGCCGCATCCACCCACGCGCTGCCG
GAACACCAGGGCTTGTCACCATGGAGCTGGCCGTGGGCATCGAAGCGGAGTGTGTTGGCT
GGACCTTCCGCGGCCCAGACCGCCAGTAGCTGGCCTTCAGCCAGGGCGGGCGCGTTCAGT
TCGGCGATGATCGCCTGGGCGTCGTAGTGCGCCTCAAGCACTTTGGCCAGGCACAGGTCT
TCCGCCCCCCATGCCGCCAGCGCCTGCCACCGCCGCAGCGTGCGGCCGCTTCCGGGCAAT
GGCAGGTCGGGCCGCTGGACCACTACCTCGCGAGCGCGGCCCTCCAGCGGGGATGGCGAC
GTCACATGCTGCATGAAGGAGCCTGAAATGGAGAGACATGTCGAACGTAGGCGGCAAGCG
GTCACATCACTGTCTGGGAGGCGTAGCCGGCGCATGAATTCTCTGCGCGATCATCCTCAC
GCGCTCGCTTGCCGGCGCTGCCGCCGTGCGCGCAGGCACTGCCGCAGCTCCCACAACCAT
GGCAGCACGACCACGCCCAGCGCCGGCAGCAGGACCAGCCACCAGACGCCCGGTGCTGCA
GGCTTCACGTCGAGCGACCACCGGGGGTGGACCTGCCAGCCCACCCAGCCCAGCAGGACC
CACGGCGCGGCATCGAGCACGCTGTGCACATGCTGCTCTGCCGGGCTGATGCGTCGTCTG
CCGTCCGCGCTGACGGTGTCGAAGTAGCCGGCGATTGCGTGCGCGAGGACCAGAAGTGCC
AGAAACGTGACGAGCGACAGCGTGTTTTCCAGCAGGAGCCATGCGAGCACTCCGCTGCCG
ATCAGCAGCAACTGCACCCCATGCAACAGGCTTTCGCGCATCGCGGAGGTGTGTGGAAGG
TCGGTCCGCCGGTGAAAATGGAAGTCCAGCCAGCCGGCAGCCAGCCACAGTGCGTAGACA
CCGGCGGCAATCGCGCTCATGGCAGCATGCTCAGGGTGTCAGCACGATCTTGCGGCAGTC
GTCATCCTTGGCATCGAATATCGCGTAGCCCTGCGCAGCGTCGGCCAGGCGCATCCGGTG
CGAGATGATGTCACCCGGATCCAGCTTTCCTTCCATGATTGCGTCGAGCAGTTCCGGCAT
CAGCCCCTGCACATGGGTCTGGCCCATCTTGAATGTCAGTCCTTTGTCGAACGCATCACC
CAGCAGAAAACCATGGATGAAGCCGGCATAGACGCCTGGAATGCTGACCACGCCGCCACG
GCGCGTTGCCGCGATGCATTGCCGTATCGCCACGCCACTGCTGCCTTCCAGCTTTACAGC
GGTCAACGCTGACTCCAACGCACTGCCCTCGGCCTCGAAGCCTACGGCCTCGATGCAGGC
GTCTACGCCCCGCCCACTGGTCTGGGTAAGGATGTAATCGGCCGGGTCTTCTATCTCCTT
GAAGTCGATGGGGGTCACGCCGTAAGCACGGCGTGCATAGTCCAGGCGGTAACGGAGGTG
GTCGACCATGAAGATGGTCTCTGCTCCCAGCAGTCGGCAACAGGCCGCGCTCATCAGCCC
AACCGGACCGGCGCCGAAGATGGCCACCGTCGAGCCGGGCTTCACACCCGCGTTCAGCGC
GGCCTGATAGCCGGTCGGGAGAATGTCAGACAGGAACAGCACCTGCTCATCGGCCACGCC
TTCCGGAATGCGCAACGGGCCCACGTTGGCCTTCGGCACGCGTACGAATTCGGCTTGGCC
ACCGGCTACGCCGCCATACAGATGGCTGTATCCGAACAAAGCAGCTGGAGGCAGCAGCCC
TTTCTGGTTGAGCGCCGCGCCCTTGCCAGGATTGGTGGTCTCGCATGCGGCATATTCGGC
CAGCCTGCAGTGGAAACACTCGCCACAGGCGATCACGAAGGGAATCACCACGCGATCGCC
CGGCTTCACCTGGGTCACGCCGCTGCCGACCTCTTCCACCACGCCCATGAATTCGTGGCC
CAGTACATCGCCATCGTGCAGATCAGGAATCTTGCCGCGGTAGAGGTGCAGGTCTGAACC
GCAGATGGCGGTGGCGGTCACCCGCAGTATCAGATCGTCATCCGCCGCCAGTACCGGGTC
GGGCACAGTCTCGACGCGCACATCCCCGCGGCCGTGATAGGTCAATGCCTGCATCGTGCT
GCTCCAGGAGCTCGGGCCTTCAGCATCGCAAGGCCGCCATCCGGCTGCAGTGACATCCCG
GTGTGCGCGGCGTTCATTCTGCAGCGTCGTGGCGTTAACCCGGCGCGGCGCAGGCTTCAC
TCTCTCGCCGCAGGAGCTGCCCATGAACGACAAACTGCCCTTCAATCCAACGACGGATGC
GGACGATCAGTCAAAGGCGCACACGCCGGACAAACGACGCAATGATCGAGCCAGATGGAA
GGAGCACGACATGCCCGACGACGGCGATGGCCCCAAGGCGGTACCGGAGGACTACGAGCG
CCCTGATCCCGATCCGACGGGGAAGCGTTGAGTCCGCCTCACATTCCGGATGCGCAGCAA
TCACGAGGCATGGCTCTTTGTCGGCGCAAGCTTCATGGACGGTCTTTGGAGCAGCCTCAA
CGAGGTCTTGCATGTGGAAACGCAACGGTCTCTCGCTGGTGCTGCTTGCGCTCACGTTGG
TGTTCATTGTGGGGCAGGCAGTTGCGGGGCATCACGTGCACAACCAGGAACTGGTCGAGC
ACGGACGCATGCCGATCGATTTCTCGCACTACCTGGCTACCGGGCACTTCGTCAGCGCTA
CGTTCGAGAACTGGGAGAGCGAATTCCTGCAGATGGGGATGTACGTTCTGCTGACGGTCA
GCCTGCGCCAGCGCGGTTCGGCCGAATCGCGGCCGCTGGACCCCGCGCAGGAACAGAATC
GCATCGAACCCGGCCGCACGCCCTGGCCGGTCAGGCGCGGTGGCCTGTGGAAGGTTCTTT
ACGGTCATTCGCTGGCGATTGCGTTCGGGCTGTTGTTCCTGTTCAGCTTTACGCTGCATG
CATTGGGAAGCTGGCGCGCCGAGGAGGCCGAACAGCAGTTGAAGGGATTGCCGCCGCCAG
GCTTTGTGGAGCACCTCGCCAGCAGCACATTCTGGTTCGAATCCATGCAGAACTGGCAAA
GCGAGTTCCTGGCCGTGCTGTCTCTGGTGGTGCTGACGATCTTCCTGCGCCAGAAAGATT
CGCCGCAGTCCAAGCCGGTCGAGGCGCCGCATACCCAGACAGGAGATTGAACCATGGCAG
ATGATCCGTCGACGGCCTTGCTGATCATCGACATGTTCAGCCGTTTCGATTTCCCGGGCG
CGCAGGAGCTGGCGCCCGCGGCAGAGCGGGCGGCCCGGCAGATCCGGCGCCTGAGGGATC
ACTTCGACGAACGCGGGTGGCCGGTCATCTACGCCAATGACAATTTCTCGGATTGGAAGC
GCGATTTCCGCCAGCAGGTGGAACAGTGCCGGCGCGACGGCGGTCCGGCGGGACGAATTG
CCAGCCTTCTCTCGCCCTTGCCCGGTCATTACTTCGTGCTCAAGCCCAAGCACTCGGCGT
TCCTGGCCAGTCCCTTGCCGATTCTGCTGGCCAAACTGGGCGTGCGCCGCCTGTGCCTGA
GTGGCATGACGGGCGATTCGTGCGTTCTGGCCACCGCGCTGGATGCCAACGCCAGAGAGT
TCGACGTCGTGCTGGCATCGGAGGTCGTGGCGGGGCTGCCATCCCGGAAGCGGCGCGCAC
TGGCGCTGCTGGCTGATTCGGGTGCAGCCCGGATCGCGCGGCTTTCTTCGCTTGTCTCTG
GGCAGGAAGCAGGAGGGCGCTGAAGGCAGCTCAGGCCCGGTCGGATATACCCTGTACGCC
GGCATGACCGGCGCAATGTGCACAGCAGAAGATCTGGCCATTTCCTTCAACGCCATGCCC
AATGACGGCGCATTTGCAGTGTGCGCAGCGGGGTGCGAATGCGTGGATCGCGCACTCGAA
CGAATCGAACGTGCCGCTGCGCCCGCCCTGCTGCAGGGTAAAGCTCTTGTCGTAGTTGTT
GCCGCAGACATCACAGGTAGCCATGGGGCACCTCGTGCTGTGGAAGGAACATGCAGTGTG
GCGAGCGCGAATGTCGGTGGCCGTGAATGCACCGTGTCGCGAGGGTGTAGGACGTCCGCA
TCGTCGCCAAGCGGGCGCGGCGTGCTTCATTGGTCATTGCCGGGCTCGGCACTGTTGCCA
CGTGGTGTGCCGCGACCACAGGGAAACGCCGTGCGCAGCCCTTCGACAACCAGTGGCGAC
GCATCCTGCTGCAATCGCTCGCGGGGCAGTTGCCGGAGATGGGAAGACACATGGTCGACC
AGTTCATGCGGAAGGATCTGGCGCTGCCCGCACCACTGTCCGCGGCTGGCATCGGCGACG
CCCAGGATATAGCCGCTGGCGCGAGCGCTGGACAGGCTCCGGCACTGTTCGCCGTCGCAG
AACCCGTCATCGCCTTTCCCCTGCAGGAGGGTAATGAGTTCCGTGCCGCTGACAAGCCAG
GTCCGTACCGGCTGCATTGTTCCGGCCAAAGCGGACCCAGCCAGCGCGCAGAGGCCAAGT
GCGAGGAGCCGACGCATGACGCGGCGCGCCTGGGGTTGGTGATGTCTCTTCATGTTGAGG
CCCTGGCTGTTGCTTTCATGGACGCCACGCGGCAGAGGTCAAAGCCGATCAAGCTGGTTG
CGCGGACGAAACTCCGGGTCGTCCTCGGCTTCCAGCATGGCCTCCACCAATGTTTCGAAG
GGCTCGGTGGCGGCATCCAGGTCTGCGGATGACAGGAATCCGGATTCCCCGGGGCCGGCC
AGCCCAATCGCAGCAACCGTCTCCTGCTCACCTTCCTCGGCCCAGAGATAGTCGTGGATC
AGTGCCACGCCTTCGTCGCCCCCCTTCAGGAAGTCGGCGGCGCCTCGTGCCACGGCAAGA
AACGCGATGAGATCGTAAAGGCTCTCCGAATACGTCAGCGATCCCGCGACAAAGTGCGTA
GCAGTGCGGTCATAGGCGGCAATCTGGATATTCCCGGCCTGTGCAGAGGCAAGGAAAGCC
TTCAATGCGGCGCGATTGTCGGGGTAGCGGGCCAACAGCGCCTGGCAATCCGCGAGCAGG
TGGTCCAACGCCTCGTCGCTGCACGAGGCAAGGTATTGACCGTTTTCCATGCGCCACTGC
CCGGAGATGCCTCGCCAGTCGGACCAACGGGATGATGAAGGCACGGGCGCTGCCAGCCAT
CTGGAAAGATCGTGGTGGGAAATCTTCAGGCGGAGCAGTGCTGAATAGGGCTCTGACAAG
GCGATCCTCCACTGTGTCTGCGTACAGTTGGCTTGTAGCAGACAACGCATGACCCGCCAA
CATCTGGCGGCTGCCGCAGGCCGGTGCCGGACTATCGCCCAGCCGTCGACCCTCTCACCA
CGCACCTTCCCGTCATCACCAGCCTGCGCACGGGCAGCTCCGGCATGCGCAGGCGTTCCA
GCAACAGCGACATCGCAGCGCGCCCCATGTCTTCAACCGGCTGCTCGACCACGGTAATGC
CAGGTTCGACCAGCTCGGTCCAGCGCTCGTTGTCGAACCCTGCCAGCGCCAGCTCTCCTG
GAATGGCGAGACCGGCGCTACGTGCCGCCTTCAATGCACCCATGAGCAGCAGGCTGTTGC
TGGTGACCAGCGCGTCGGGACGCGAAGGGCCGGCCAGCCATTGGTCGACCGTTGCGATGG
CGGCCTCGGCCGTTGGCTCGACTTCACGGTAATCCGGCTCCAATCCGTGCGTGCGCATCG
CAGCAAGATAGCCGTCGCGGCGCTCGGCCGCCGTGGTGCTGGTGCTGCCGAACAGGCCGC
CGATGCGGCGATAGCCACGCTCGACGAGATGCTCGACCAGGGCGCCCATCGCCGCGGGAT
TGTCCAGCACCACGCTGTCGATCGACCCGCTGGCCGCGGCGCGGTCCACCAGTACCGTCG
GGAAGTCCAGCGTGAGCCGTTCCAGCCGCCCCACCGTGGTCCGTGTGGGCGCAAAGATCA
GTCCACTGATGCGCTCCTCGTGCATCAACTGCAGGTACAGCGCCTCGCGCTCGGGGTCTT
CGTCGGTGTTGCAGAGCGTGACGCGCAGGCCTTCGCGATAGGCGACCTCCTCCACCGCAC
GGATAAGCGCAGTGAAGAACGGGTTGCGGATATCCGCAACGATCAACCCGATGATGCCGG
TGTGCCGGGAGCGCAGCCGCCTTGCCTGCAGGTTCGGCCGATAGCCGGTCTGGCGGATCG
CCACCTCGACCCGGCCGCGAACCTCTTCGCTGACCGGGCCGCCCCCGAGCACCCGCGACA
CGGTGGACTTGGATACCCCCGCTACACGCGCGACGTCATTGATGCTGATACTCATTGGAA
ACGTTCCCGGAAAAGTGCGCCTGCCATGGCCCGGCGGCTGTTCAGGACAATGCTAACGCC
AAAGAGCTATTGGCATTTTGTGCAGTGCACATTGAAATAGGCGGTGGGAACGTTCCCAAT
ATGCCCAGCCATCCTTTTGCCGGAGCCGCCCTTTGTCGCCCCAGACCTTCCCCTCCCCCG
TCAGCCGGGAACTGATCCGCCTGGACGCGCGGGCGCAGGACAAGACCGATGCGATCGCCC
AGGTCGCGCAGATGCTGGTCGCGGCCGGCTGCGTGGCGCCGGGGTACGAGGCCAGCATGG
GACGGCGCGAAGCGCTGGCCAACACCTTCCTTGGCCATGGCGTGGCAATCCCGCACGGGC
TTGGCGAGGACCGCCATCTGGTGCGCCGCGATGGCATTGCCGTGCTGCAGTTGCCGGAAG
GCGTGGAATGGAATCCGGGGCAGGTCACCCGCCTGGTGGTTGGCATCGCTGCCCAGTCCG
ATACCCACATTACCCTGCTGCGCCGCCTGACCCGGCTGATCCAGGATGAGGCAACGCTGC
AGCGCCTGTTTGCGACCACCGATGCGGGTGAGATCGTCAACGCGCTGACCGGCGACATTG
CGATCACGACCGCCCAGGTACCGGCCACCGATCTGGCCGAGCGCTTTGACTGGACCATTG
CCTACCCCAGCGGCCTGCACGCGCGCCCGGCCACGCGCTGGGCAGAGACGGCGCGCCGCT
TTGCGGCCCGCGCCCAGGTGCGTGCCGGCGACCAGGCAGCGGACGCCAAGAGTCTGGTCG
CGCTGCTGCAACTTGGCCTGCGTCATGGCGATGCCGTCAGCGTGTCTGCCGAGGGGGCGG
ATGCCCCTGCCCTGCTGACCGCGCTGCGCAGGGTCATGGAGGACCTGGTGGCACAGGAAA
AGGCCGACGCCGAACGCGCAGCACAACGCAAGGCCACGCCGGTGGCAGGCTGGAATCCGC
CCGAGGCACAGGCTGCCATCGTCGGCATCGGTGCCAGCCCTGGGCTGGCAATCGGCCCGG
TGCATGTATTGGCCAGCACGCAGGCCGAGGTCGCCGATCGCCCGGCCCCGCTCGGCGAAG
GCGGGGCGCGTCTGCAGGACGCGCTCGCACGTACCCGCCAGCAGTTGGCCGCGCTGCAGG
ATGACACCCAGCGCCGGCTTGGCGCCTCGGACGCCGCCATCTTCAAGGCCCATGCCGCGC
TGTTGGACGACACCGACCTGATTACCCGTACCTGCCAGCTGATGGTCGAAGGCCATGGCG
TCGCATGGTCCTGGCACCAGGCCATCGAACACATCGCCTCGGGCCTGGCCGCGCTGGGCA
ACCCGGTGCTGGCCGGGCGCGCCGCCGACCTGCGTGATGTTGGCCGCCGAGTGCTGGCGC
AGCTTGATCCGTCGGCCGCCGGTGGCGGCCTGGCCGACCTGCCCGCGCACCCGTGCATCC
TGATCGCGGCGGACCTGTCGCCGTCCGACACGGCCAACCTCGACACTACCCGCGTGATTG
GCCTGGCCACCGCGCAGGGCGGGCCGACCTCGCACACCGCCATCCTCTCGCGCACCCTCG
GCCTGCCGGCGCTGGTCGCCGGGGGGGGCGAACTGCTCGCGATCAGCGCCGGTCGCGAGG
CGATCATCGACGGCAGCAGCGGGCGGCTCTACCTGTCTCCGTCCGAGGCCGACCTCGCCT
CGGCGCGCGCGTGGATCGCCGAACAGCAGCAGATCCGCGAGCGTGAAGCGGCGCAACGCG
CGCAGCCGGCACAGACGCCGGACGGCCACCGCATCGACATCGGCGCCAACGTCAACCTGC
CCGAGCAGGTGCCGCTGGCACTGGAGCAAGGCGCGGAAGGCGTCGGCCTGATGCGCACCG
AATTCCTGTTCCTTGAACGTGGCAGTACGCCCAGCGAGGATGAGCAGTACACCACGTATG
TGGCGATGGCCAAGGCACTCGGCGGCCGCCCACTGATCGTGCGTGCGCTCGATATCGGTG
GCGACAAGCAGGTGGCGCACCTGGAGCTGCCGCATGAGGAAAACCCGTTCCTGGGCGTGC
GCGGCGCGCGCCTGTTGCTGCGCCGGCCGGACCTGCTGGAACCGCAGCTGCGTGCGCTGT
ACCGCGCGGCGAAAGACGGCGCGCGCCTGTCCATCATGTTCCCGATGATCACCTCGGTGA
GCGAGCTGGTCGCACTGCGCGCCATCTGCGAGCGCCAGCGCGCAGCACTGCAGGCGCCCG
GGGTACCGATCGGCATCATGATCGAAGTGCCGGCCGCTGCGGCGCAGAGCGATGTGCTGG
CCCGCCACGCCGACTTCTTCTCGATCGGTACCAACGACCTGACCCAGTACGTGCTGGCGA
TCGACCGCCAGAATCCGGAGCTGGCCGCCGAGGCCGACAGCCTGCATCCGGCCGTGCTGC
GCGCGATCCGCGCCACGGTGGAAGGCGCACGACTGCATGGGCGCTGGGTGGGCGTCTGTG
GCGGGCTGGCCGGCGATCCGTTCGGCGCACTGCTGTTGGCCGGCCTGGGCGTGGACGAAC
TGTCGATGACCCCGAACGACATCCCGGCCGTGAAAGCACGCCTGCGTGGCAGCGCGCTGG
CCGATCTGCGAACGCTGGCTGCGACGGCGCTGGACTGCGAAACCGCTGAGCAGGTGCGTG
CCCTCGATGGAGTGCGCGCATGAGCGCCCGCGCCGTCACCATTACCCTGAACCCGGCAAT
CGACCAGACCGTGCGGCTGGCGCACCTGCAACCGGGTCACGTGCATCGCGCCCGCAGTTC
CCGCGACGACGCCGGCGGCAAAGGCATCAACGTGGCCGCTTGCCTGGCAGACTGGGGCGT
GCCGACCACTGCGCTGGGCGTGCTCGGCGATGGCAACGACGGCGTGTTCAGCGCACTGTT
TTCCGATCGGGGCATCGCAGACGCGTGTCTGCGCATTCCGGGCCGTACCCGCACCAACAT
CAAGCTGGTGGAAGATGCCAACGGCGAGACCACCGACATCAACCTGCCCGGCCTGTCACT
GTGCGACGCCGATCTGGACGCGGTATCGCGCCGACTCGACGCACTGCTCCAGCCGCAGCT
GCCGGTGGTGCTGTCCGGCAGCCTTCCGTCCGGGCTGCAAGCCGATGCATGGGCCCGACT
GCAGGCGCAGGTGCGCGCCGCCGGCGCGCGCGTACTGCTGGATACCAGTGGCGACGCGCT
TGCCGCCGCGTTGAGTGGTGCACAGGGTGCACTGCCCTACGCGGTCAAGCCCAACCGCCA
TGAACTGGAGGCCTGGGCCGGCACGCCGCTGCTGGATCGCAGCGCCCTGCGCGCCGCGGG
CCGGGCCCTGGTCGAACGCGGAGTTGCACTCGTAGCGATCTCGATGGGCGCCGACGGCGC
GCTGTTCATTGATCGCAGCGGCGCCCTGGTTGCACGGCCGGCGCGACTGGCGCAGGGCAG
TACGGTCGGTGCCGGCGACGCCATGGTCGCCGGCATCGCCGCCGCCTTGTTGGAGCCCTC
CCCCGATCTGGCCGATTGTGCGCGACTGGCCACGGCGTTCTCGATGAGCCGGCTGGAGAG
TGGCGACGCGCGACGGCTGGACCCGGCGCAGGTGCGCGCGTGGGCCGGCGATGTACTGAT
CGAGCGGTTGGATTGAAACCCCTGCAGAGGGAGCTGCGGCTGGCCTTGGGCCACCGATGG
CCCCTGCTGCAAGGACGAACCCGAAGAATTCCAGGAGTTGCCATGCAAGCTTCCACCGTA
GTCATCGCCGCTGGCGAACGCAGCATCGAGGCCGTTCTTGCCGCCGAAGCGCTGCGCCGC
GCCGCACGCCAGCAAAGGGTCGAATTGGCGATCGAAATCCACAGCGATCAGGGCGTGACC
GGGGCACTGCCCGACGCGCAGGCTGCCGCCGCAACGCAGCTGCTGCTGGTGGGTGACGGC
GAGGCGGACAGCGCCCGCTTCGGCAATGCCCAGATCGTGCGCGCCGGCCTCGGTGAAGTG
CTGGACGACCCGCTCGCCGTGCTGGCGCAGCTCGCCGCAGCATCGGCACCCCCTTCCAGG
GATGACGCGGGCAAGCGCATCGTCGCCGTCACCTCCTGCCCGACCGGCATCGCCCACACG
TTCATGGCGGCCGAAGGCCTGCAGCAGGCGGCCAAGGCACTGGGCCACGCGATCCGGGTG
GAAACCCAGGGCTCGGTCGGCGCGCAGGATGCGTTGAGCGACGGCGAAATCGCTGCCGCC
GACCTGGTGCTGATCGCCGCCGACCGCGAAGTCGATCTGTCGCGCTTTGCTGGCAAACGC
CTGTTCAAGAGCGGCACCAAGCCGGCGATCAATGACGGCCAGAACCTGATCCGCAAGGCG
CTGGCCGAGGCTGGCGTGCAGACCGGCACGGTGGCTTCAGGTCGCACCACCGAGAAGGCC
AGGGTCACCGGCCCCTACAAGCACCTGATGACCGGCGTGTCGTTCATGCTGCCGTTCGTC
ACTGCCGGCGGCCTGCTGATCGCACTGGCGTTCGCGCTCGGCGGCATCTATGCCTTCGAC
GATGCACACAAGGGCACGCTGGCCTGGTCGCTGTTCCAGATCGGCGCCAAGTCCGGCTTC
ATGCTGATGGTGCCGGCACTGGCCGGCTACATCGCCTACTCCATCGCCGATCGCCCGGGC
ATCGCCCCGGGCATGATCGGGGGATTGGTGGCAGTCAACATGGATGCGGGCTTCATCGGC
GGCATCCTGGCCGGTTTCATCGCCGGCTACGGCGTGCATTGGATCAACCGTGCGCTGCGG
CTGCCGCGCAGCCTGGAAGGCCTCAAGCCGGTGCTGATCCTGCCGGTGCTGGGCACGCTG
CTGGTCGGCCTGTTGATGATGTATGTAATCGGTACGCCGGTGGCTGGGCTGCTGGCCTGG
CTGACCGACTGGCTGCGCGGCATGCAAGGCAGCAGCGCGATCCTGCTTGGCCTGCTGCTG
GGCGGCATGATGGCGGTGGACATGGGCGGACCCGTCAACAAGGCGTCCTACGCCTTCTCC
ACCGCATTGATTTCCAGCCAGGTCTACACGCCGATGGCGGCGACGATGATCGGCGGCATG
ACGCCGCCGCTGGGTATCGCACTGGCGACATGGCTGTTCAGTAGCCGCTTCACTGCCGAG
GAGCGTGGCACGGCCGGTGCCGCTGGCGTGCTTGGCCTCAGTTTCGTGACCGAAGGCGCG
ATCCCCTTTGCCGCGCGTGATCCGCTGCGCACCATTCCGGCGCTGATCCTTGGTTCTGCC
GTGGCCGGTGCGATCTCGATGGCCGCAGGCGTCGAACTGAAGGTGCCGCATGGCGGCGTG
TTCGTGCTGCCGATCCCGAACGCAGTCACCCACCTTGGCATCTACCTGCTGGCACTCGTG
GCCGGCGTGGCCGTCACTGCGGTCGCGCTGCGCGTGCTCAAGAAGCCGGTCACGGCTCCC
ACCCTGTAAAAGGAACCCGCCCATGACCTCCCCTTCCCGCCGCCTGCTGCCGACAGTGAT
CCTGCTGGCCCTGCCATCACTGGCCGCAGCCGCCGACGCGAGCGACGTCTTCGCTCCGAA
GCTCGCCTACACCGGCGAAGCGGCCGCCACGCTCGACGGTGGCAAGCGCAGCGGCACGGC
CTATGCCGGCCAGCTGATGTTCGGTGCCGACGTGGACCTGGACGCGGCGTTTGGCTGGCG
AGGTGCGACGGTCAAGGCCTACGGCATCAACCGCCATGGCACCAATCTCGCCAACAGCAG
TACAGGCAACAGCACCTCGGTGCAGGAAATCTACGGCGGCCAGGGCACGCGCCTGGCCAA
CCTGACCCTCGAACAGAAGCTGTTCAACGACCGGTTGGTGCTGGAAGCAGGGCGCAGCGT
CGCCAACATCCACCACCTGGGTTCGGACCTGTGCCAGTACTTCCAGGGCAACTCGGCCTG
TGGCAACCCGACCTACGTATTCCGCACCAGCAGTTTCACCTGGTGGCCGGTGTCGAGCTG
GATGGCCGATGCCACGGCCTGGGTGACGCCCGATGTCTATGTCCGCGTCGGCGCCTACCA
GGTTGATCCCAGCCAGGCCGAGGATGGCCAGCATGGCCTGAAGTGGAATACGAACCAGGC
CACCGGCTGGATCGTGCCCTACACGATCGGCTGGCGCAGCCCTGCTTCGGCACGACTGAA
AGCCCGCTACGAACTCGGTGGCTGGCAGGACAACTCGACCTATCGCGATCCCCTGCGCGA
TGCCAATGGCATTCCCGCGCTGCTCAGTGGCCAGGAGTACGCGACGCGTCACGGTCGCTC
AGGCGCGTTCGCCCGCTTCGAGCAGCAACTCACCAGTGATGGTGCCGGCCGCGGCCTGAC
CCTTTTCGGTGCGGCGCTCAAGGGCACCTCCGGCCAGTTGATCGAGGATCATTTCCTGCA
GGCCGGGCTGGTGCAGAAAGGCACGTTCGCCCGGCGGCCGCAGGACAGCATCGCTTTCGT
CGTGACCCAGCAGAAGTACAGCAGCATCGCGCTGGAAGACCTGCGCCTCGCCCGCGCCGC
AGCCGGTGGCAGCGGCACCCCGCACGGGAGCCAGGTGATGATGGAGCTGAGCTACGGCAT
CCAGCTCACCCCGCAGCTTCGTGTTGCACCGAACCTGCACTACATCGTGCACCCCGACCA
GTTCAATGAGCCCGCACGCCAGCACGACCTGCCGGATGCGCTGATCGCGGGCATGCGGAT
CGACTGGAACCTGTAGGAAATGTCAGGTGGTCCTGGGGCGCGGCCCGTGTCAGGCACCGG
GTCCCCGGCCGGTCCAGGCGGCGTACCGACCGCCCGCCATCCGGGTGATCGCCTGCCCTG
GCCGGGTTTCAGGTGCTGTACGCAGCCCACGCCAGTTCGAACGTCAACGCGAGGCGCTGG
CCGGGCTCCAGCCGGTGCGGTGCCAGGGTGTAGCCATCTGGCGGGCCGCTCTGCGGCTCG
ACACAGGTGGCGTGCGGCGTACCATCGTAGACCACCCAGTGGTCGTGGTCCGACCTCAGC
CGCAGGTGCTGGCCTTCGCGTATCAGCGTGATGTCACCGTCGGCGATGAAGCAGTCATCC
CAGGGGCCGGTGGTGGGCTCCACGCGGGGCAGCGTGGCAATACCTTCCCTGTCCCGCGGA
TACATCGAGCGAGGACTGAACAGCAGTCGTTCCGGCTTCCGGAACCAGGGGTGCCAGCCC
AGCACCGCCGGCATCGCCTGCCCGCCGGCCTGGACCGAGAGGCCCATCCGCAGGCTGTGA
GCCTGCAATTGCAGGTCCAGCACGGCAGCGCCACCGAAAGGCCAGTAGCCGTCGCGCGGC
AGCTCCAGCGACAACCGGGCTGCCGCCGCGTCCAGGCGATCGATCCGCCAGGGTCGCGAG
AAACCCACCCCATGGATGGCATGCCCGTCGAAGTTGAGCGGCAGCCGATGCGGCCTGCCG
TCAAAACGGAACTGTCCACGGCGGATGCGCCCGGCCCACGGCACCATCGGGTAGCAGCCC
CACGCGATCACCGCCGGGCCTGCCTGCTGCGCATCCACCAGCCATTCCACGCCCCGGTAG
CGCAGGTGCGCCACGCGCCCGCCCGCCCCTGCGGCGAGCGCAACCTCCAGTTCGCCGCAC
CTCAGCCAGTGCAGCTCACCGGCTGGCAGCGGAGCCAGCGCATCATCCACCGGCAGCATG
TGCTCAGGCCCCATATGGGTTGATCGTGCGGATGCCTCCGTCCGGCTCCATGTGCAGCGG
CGTGCACTTGGCCGAGCGCAGGTGGGTGATGCCGCCGGACATCAGTGCATCGTGATAGAA
CAGGTACCACTGTCCTTCGAACTGGCAGATGGAGTGGTGGGTGGTCCAACCGACCACGGG
GGTGAGGATCACGCCAGCATAGGTGAACGGTCCATACGGGCTGTCGCCGATGGCGTAGCA
CAGCTGGTGGGTGTTGCCAGTGGAGTACGACAGGTAGTAGCGACCCTGGTACCTGTGCAG
CCACGGACCTTCGAAGAAGCGGCGCGCATGGTCGTCCGCGCGCAGCGGCTGGCCATGCTC
ATCCAGGATCTGCACTTCGCGGGTGGGTTCGGCCAGCTCGGTCATGCCGGCATCCAGGCG
GCCCACGCGCGGGCCCAGCGCCGGTGCGCTGCCCTCGGGCTCCTCGTGGGCCTCGCTGTA
CTGGTTGTCACGATACTTCTGCAGCTGCCCGCCCCATATGCCGCCGAAGTACAGGTAGTG
GCTGCCATCCTCGTCTTCGAACACGGCCGGGTCGATCGAGTACGCACCCTTGATCGGCTC
CGGCTGGGGCACGAACGGGCCCTCCGGCCGCGCACCGATCGCCACGCCGATGCGGAACCG
GCCCTCGGCATCCTTGGCCGGGAAGTAGAGGTAGTAGCGGCCATCACGGCAGGCGGCATC
GGGGGCCCACATCTGTTTCCGGGCCCAGGGCACGTCGCGCACATGCAACGCCATGCCGCA
ATCGACGGCCGTGCCGTCGGGCGTATCCATCTTCAGCACATGATAATCCTGCATGCCGAA
GTGGCCACCTTCGTCGTCGAATGGCTGGCCGCCGTCGATGTCGTGCGACGGATAGATGTA
CAGGCGCCCCTCGAACACATGCGCCGAAGGGTCGGCGGTATAGATGTGGGTCACCAGCGG
TTGCGAAATGGCGTGCGCGGTGAGCTGCGCAAGACGGGCTTCGCTGGCCTGGCCGTCTTC
GCCGGCAGAGAGGTCGATCATGGTCGTCATCTTGGAGTTACACGGAGGCGTCGGCGGAAC
GGCGACGCAGGTGGAGGTCCTGCTCGATGCGGGTTTCGGTGCGCTTGTCGATCCTGTAGA
AGACCAGCAGCGCCACGGCGAGCAGGAAAGGAAGGGAGCAGTAGACGCTTACGGTCAGGC
GGATGCCCTGCACCACGGCCTCAGGCTGCTGCGCCAGGCCGGCCTGGTAGCCGTAGTGGG
CAAGGATCGCGGCGACCAGCGCGCCGCCCACGCTGAGGCCGATCTTCAGACCGCACAGCA
TCGCCGAGAAGATGATCGCGGTTGCCCGCCGATGGTTCTTCCACTCCGAGTAGTCCGCGA
CGTCGGCGATCATCGCCCACAGCAACGGGATGGTGATGCCGTAGCAGAAGCCATGCAGCA
TGAAGGCGCCGAACGCCACCGCCACCGCCGTGGGTGGAAACAGGTAGAAGGCAAGCAGGA
ACAGGGTCGAGACAAACAGGGCGCCACCGAAGACGTCGCGCTTGCCGAAGCGGTCCGCCA
ACCGTCGCGATGCGCCGATACCCAGGATCATGCAGAGGATGCCGCACGCGTTGAACAGGC
TGAACGCCGAGGTGGCCGCGTCCTTCGGCCAGGTGAACGCCGCGAAGCCGGCGCTGGCCA
GCGCAGCATTCAACGCGCTGACCAGGCCGTTGAACCCCGAGTTTTCAAGGAAGCCGGCCA
GCGCCGCTTCACTCATGTAGTACTGGAAGTAATAGATGTAGGTACCGCCCTTCAATGCCA
GGTTGATGAACACCAGCACGGTCAGGGCCAGCATCACCTGCCACGGGCGGTTGTGCAGCA
GGTCCGACAGGTCCTGCACTATGCCGCCGGTCTGTTCGCGCGTCGGCACGATGCGTTCGC
GGGTGGTGGCGAACGTGATCAGGAAGAACGCTGTGCCGATGATGGCGAATGCGGTCATGA
CCTGCTCGAAGCCGCGCACCCGGTCGCCGTCACCCAGGATCAGCACCAGCGGCATCAGCA
GCACCTGGATGATGAACTGCGCGATCATCACGGCCACGAAGCGGTAGGCCGAAAGGCTGT
TGCGCTGGGCCATGCTGCCGGTCAGCACGCCGCTCAGCGCCGAGTACGGCAGGTTGTTCG
CTGCGTACACGCACACCAGCAGCGCGTAGGTGGCCAGTGCATAGATCACCTTTCCGCGCT
CGCCCAGGTCCGGCGTGCTGAACGCCAGCAGGGACAGTACGCCAAAAGGAATGGCCGTCC
ACAGGATCCACGGCCGGAAGCGGCCCCAACGGGTGGTCGTCCGGTCAGCCGCGATGCCGA
TCAAGGGCGTGAACACGAACGCACCCAGCAGGCCCACCACGAAGATGATCGTGGCCGCGG
TCGCAGCTGGCAGGCGGTAGACGTCGGTGTAGAAGAACGCCAGGTAGGTGATCAGGGTCT
GGAAGATCAGGTTGGCGGCGAGATCGCCCAGGCTGTAGCCGAGCTTCTCGCGTACCGATA
GCGCGTGTTCAGTGCTTGCCATGCAGCGGACGTCCTGGAAAAGGGATCTGGGCGGAGGGA
AATCGATGCCGGCGAGAGCGATCAGTCATGCGCGGACACCACCGTGAACCTGCCCTGCGC
GCGTGCATCGGCACTGGACGCCCCCACCCTGACCTCGTAGGCACCGGGCCGCACCTCATA
CGCGGCGCGCGCTTCGTCATAGTGGCGCAGGGCCTGCGCTGCCTCCAGGGTGAACGTCAC
CGTGCGGTGTTCGCCCGGGGCCAGATGGATCCGCTGGAAGCCACGCAGCTCCTGCACGGC
ATCGCCGCTGCCAGCGTGCTCGCGCCGCACGTACAGCTGCACCACTTCGTCACCGCTGCG
CGTGCCTGCGTTGGTCACATCGACCGCAACGCCCAGGCGGCCATCGGCGCGGAGCCTGGC
TGCATCGAGGCGGAGCGTTCCATAGTCGAACCGCGTATACGACAGGCCGTGACCGAACGG
ATAAAGTGGCGTGCCGCGGAAGTAGCGATAGGTGCGGCCCTCCATGGCGTAGTCGTCGAA
TGCCGGCAACGCTTCGCTGGCCTTGTAGAACGTCACTGGCAACCGGCCGGCGGGATTGAT
GTCGCCGAACAGCGCCTGGCCGACGGCGGTGCCGCCGCGCTGCCCGGGGTACCAGCTCAT
CAGGATCGCCGGCAGATGCGACTGCGCCCAGTCCACGGCAATGGCCGAGCCGCCGGTGAG
CACCATCACCACCGGCTTGCCGGTAGCGTGCAGGGCCTCCAGCAGGGTGCGCTGCGGCGC
GGGCAACCGCAGGTCGGTACGGTCGCCACCGGCAAAGCCTGGATAGTTGACCGTCATTTC
CTCGCCTTCGACATCGCCGGTAAGGCCACCGACGAACACCACCACATCGGCTTCGCGTGC
GGCATCGAGCGCTTCATCGAACGGCGCCTTGGCGCCGGGCATGCGCCAGCCCAGGCGCAC
GCCGGCATCGCGCTCGTCGTCGTAGTACTCCAGCGTCAGCGCGTAGGCACGCCCGGCCTG
CAGCTCCAGTTCGATGCCCTCGGCATGCAGGCGATCTGTGTTCACCCAGTGATCGATCAC
GCGCTTCCCGTCCAGGTACAGGCGGTAGCCATCATCGCCGGCCACCTCCAGCCGGTAGCG
GCCGGACACGGGTGGCAGCAGTTGGCCGCTCCAGCGGATGCTGAAGCGGTCGTTCGGGAT
CCCCTGCCCCGGTGCCGCTTCGCCGCGTGCCAGCAGGTTGTCGGTCGGCGAGCCGCGGTC
CCAGCGGAAGCCGATCTGCGCGTCGGTACGCACCAGGGCCGGCGTACCGGACAGGTCGGG
CGTGCGGAAGTACTCGCCACGCAGGCCACGCTCGGGCGAGTCCGCCGAAGGCCGCAGGAA
GGTCGGCTCGATCAACGGCGTGGCACCGGGATCGTCGCGGCCCTCCACCAGGTCCACGCC
GCGGGCATAGCGAACCTCGACGCCCTTGGCCGCCTCGCGTATGCCCTGCAGGATCGTGAC
CGGCGCGGCCGGTGTGCCGAAGTAGTTGCCGAGCAGCGCCATGGTGTCGTCGGCAGTGGG
TCCGACCACGGCAATGCGCTTGATGTCGCGTGACAGCGGCAGGATGCCGTCGTTCTTCAG
CAGCACCAGCGACGCCTGCGCGGCCTTGAGCGCCAGCGCATCATGGGCCGGGGCCTGGTT
CACCGAGGCCGGAATGCGCGCCCAGCGCACCCGCTCCGGCGGGTCGAACATGCCCAGGCG
CATCCGTGCGGTGAACAGACGGGTCACCGCATCGTCGATCTCCGCTTCGCTGATCAAACC
CTGACGCACGGCCGACGGAAGCGTGGCGTACTCCTGGCCGCATTCCAGCTCGGTGCCATT
CCTGACCGCCAGCGCCGCAGCGGCTTCGCGCGTGGTCACGATATGGTGGTGCTTCCAGAT
GTCGACGATGGCCCAGCAGTCCGAGACCACGTAGCCCTTGAAGCCCCAGTCGCGTCGCAG
CACATCGCGCAGCAGGAAACGGCTGGCACTGGCGGACTCGCCGTACACGCGGTTGTAGGC
GCCCATCACAGCATCGACGTCGCCCTCCTTGACCAGCGCCTCGAATGCCGGCAGGTAGGT
GTCATACAGGTCGCGCCGGCTGGGCCGTGCATCGAAGTGATGGCGGTCGGCCTCCGGCCC
GCTGTGCACGGCCAGATGCTTGGCGGTGGCGTCCAGCTTGCGGTAGACGGGGTCGTCGCC
CTGCAGGCCACGTACGAAGGCCACGCCCATGCGCGCGGTGAGGTACGGGTCCTCGCCATA
GGTTTCCTGTCCGCGGCCCCAGCGCGGGTCGCGGAAGACGTTGACGTTCGGCGACCAGAA
GGTCAGCCCCTGGTAACGGCCGTGCGCGCCTTCGCGGAGGAACTGGTGGTGCTTTGCGCG
GGCCTCATCGCTGATCGTCGTGGCCACCTGCCCCATCAACGGCACATCGAAGGTCGCGGC
CAGGCCGATCGCCTGCGGAAAGACCGTGGCCTGCCCTGCCCGTGCCACGCCATGCAGTCC
CTCATTCCACCAGTCGTAGGCGGGCACACCCAGGCGTTCGATTGCCGGCGCGGCGTTCTG
CATCTGCGCGGCTTTCTCATCCAGCGTCATCTGCGCGACGAGTGAGGCAGCCCGTTGCTC
GAAGCTGGCCGAAACGTCCAGCCAGGGCCGCGGCGCGGCTGCGGAGGCGGCCGCCGCGAT
GCAGGTCAGAACGAACACAGTGAGCCCGCGGCGCAACGTGCGGCGACGGGCGTTGGACGA
CAGCGACAGCCTCATTTGCTTCTCCCGGTGCGCTCATCGCGCGCGAAGGGACCCAGCAGT
GCGCCTACGAAGCCGCCCGCCCGGTCCGTGCTCAGAACGGTGCCATCCACCTTGCCTGCA
AGCAGTTGCCAGCCCTGCCCGTCGCCGGTATCGAACGAGAACGCGTAGTCGCCCTCGTTG
CCGTCGATCTTCAGGCGCAACGCGTCCGGTGCCCGCACCTCGCGGGTCGCCACGATGCGC
GTACTGCCACCGCCATCACGAACTTCCAGGAAGAGCGAAAGTCGCTCGTCCGGAAGGCTG
CGAACGCCAAGGAAGTACCAGTACGCCTCGCTCTGGAACGCCGCCAGGCCGGCCGCCACG
CCAGGCCCCGGCCGGCTCATCGCGGCGCTCGCCTCGAAGCGCAGGTGCTGCTGGCGTCGG
CCAAGGAACGCGGGATTGCGCAGCGTGTCCAGATCCTCGGCAAGCGGGTGCACGGCCAGC
ATTCCCGGGCGCGTGGCCAGGTCGGCCCAGGCGTGCTTGGGCACCCGCACGCGCAGCCAC
TGGCGATCGAGCCTCGGTCCATCGAAGTTGTCGCGCTCGACGAAGTTGCCGGTCGAGCGG
GCCTGGGATGCCTCGCCCTGCATCCACGACGGCGCCTTGACCACGTAGGGGATGGGCTGG
TCGGCCGGCAGGATCCGTGGCCAGCCGTCCTGCCAGCGCACCGGCAGCAGATAGGTCTCG
CGCCCGGTGTTGTAGTGCCGCGTCTGATAGTTGCGGCTGGCCAGGAACACCGCCCACCAC
GAACCGTCCGGGCCTTCGACCAGGTCGGCATGGCCGGCATTGGTGATCGGTAGCGGTCGG
TCGTCGGGCAGCTCGCGCTGGGTCAGGATCGGATTGCCCGAGTAGGGGTCATACGGGCCC
CACACGGTGCGGCTGCGCAGCACCACCTGGGAGTGCTGCGGCCCGGTGCCGCCTTCGGCA
TCGGACAGGTAATACCAGCCCTGGCGCTTGTAGATGTGGGGTCCTTCGATCCAGATCGGG
TTCTTCGCCGGCTCCACGCCCGCGTCGACCAGCACCCGGCGCGGCCCGACCGGCTTGAAG
GCAGCCAGATCGATCTGCTGCATCCAGATGGCGCGGTGCCCGTCGTAGCGCGGCGGGCCG
GGCGGTGCATCGTTGTTGACCAGGTACACCTTGCCGTCGTCATCGAAGAACAGTGATGGA
TCGATGCCATCGATGCCGGGCAGCCAGTGCGGATCGGACCACGGACCGGCCGGGTCGCGC
GCGGTGGCAATGAAGTTGCCGCCACTGTCGGTGGCCGTGGTCACCACGTAGAAGACCCCA
TCGTGGTATTCGATGGTGGGCGCGAAGATGCCGCGCGAGACGCTCAGTCCGTCGAAATCC
AGCTGCGTGGCGCGGTCGATCACGTTGCCGATCTGCTTCCAGTGAACCAGGTCGGCACTC
TCGAACACCGGAATGCCCGGGAAATAGGTGAAGCTGGAATTGACCAGGTAGAACCGGCCG
TTCGCGCTCACGATGCTGGGATCGGCATGGAAGCCGGCCAGCACCGGATTGCGGTAGTGG
CCGGCCGGCAGCGGCGTGTCGAAGGCCGCGTCGTGGCCGCGGTATTCGAACCAGTCGAAG
TACACCGGCGGTGCGTCCGGCGGCGCGCTGGCCGGGCTGGTTGCGGCCGACAGCAGGAGT
GCCGCCGCCAGCAGGTGGCGCGCCATCGACCTCAGGCCGGCCCTGTCGCGGACCGGAGGG
GACTGCTTGGACAACGTCATCATCGTCGCGTCTCGGCTTCGGCAATGGGAAGTTCGAACG
GGCCTGCCGGTGCCCCGCTGCGGTCGCGTAGCGTGCACACCGGGCCATCGGCCCAGCAAT
AGCGGACATGCGTTGCGTGCGTCGACAGCGGGCCGCGCAGCAGGATCCGGCGCCCATCCA
GTTCGGCGTCGCCGTAGTCGCAGTGGCGGGTATCACCCCTGGTCCCGCACAGTTCAAAAC
CAATCGGACGCAGCGCGCCGGTCGCGGTGAGCACGCCTTCGACATCCTCGAACGCAATGG
CCACGCCAGCGGGCGTCCGCACGGCCGTTACCGCTCGCGGACCCGACGGCGCCACGTCCT
GCTTGCCGTACACCACGTGGCGCGCCACGCGCGCCAGGCGGCGCCCGAGCTCCTGCTTGT
TCGGCGGATGGATGTCGTAGGCGTCGCCGATGTCGATGGCAATGGCGAGCCCGCTCCGCG
CATCCTCGGCGGCGACGCGCCGCTGCGCCTCACGCACCTGCGCCCAACCGCTGGCGGCGG
GCACCACCGGCGGCTGGCCGTAGCCGGCCAGCTGCACCAGCAGCAGTGGCGTGCGCGCAC
CGAACTGCCGCCGCCAGTCCTCGCGCAGCGCACGCAACCGCATCGCATACGCCGCACCAT
CGCTGGTGTTCGATTCACCTTGATACCAGAGCATGCCGCGCAGCCCGAAGCCCCCGAGCG
GTGCGATCATCCCGTTGTACAGCGTCGACAGCCCGGTGGCGGCCTGCCATGGCGCGAAAG
GCGGCGCCTGCTGGCCCGCCGCCACCCGGTATTTCCAGAGGCCCTGCAGTGCCACGCGCT
CGCCGTTGTCGAACTGCAGGCCGTATGCCGTTGAGGGGCCGGCCAGGCCGCCTTCGCCGT
AGGTGTCCAGCACGTTGACCGCAATGCTGTTGGATCCCGCCTTCAACAGGCCACTCGGCA
ACGGATAGCGCCTCTGGCCGGCGCCGTACTGGCTGCCGACGGCGACCCCGTTCACCCAGG
TCACGTCCACCTCGTCGGCCGATGCCAGCTCCAGGGTCGCGCCGCGTGCAGCCTGTTCAG
CGCTCAGCACCACCTGCGTGCGATACCAGACCATGCCGTTGTAATCGGCAAGCGCGGGCT
CGTTCCACCGCTCCCATGCGCCCAGTGTGGCCGGTGCGTGCGACCATGCGCGGTCATCGG
TATCCGCGCGCCAAGGTGCGTCGCCCGGCAGCGCCCCTTCGCGCGTCTCCCACCAGTGCT
GCCAGTGGCGGCCCCAGGCTGCGCGTGCCTCCAGCGGATCACGGGCAGAGCGCGCGAGAA
TATCGAGGGCCTCGTCCATGCCACCTTGCCCGCGCAGGGCATCGGTACTGGTCCAGGCCT
CGATCCGCGAGCCGCCCCACGCTGCCTGGATCAGCCCCATCGGTACGGCAACCGTGCGCT
GCAGTTCGCGGGCGAAATAGAAGCAGGCTGCAGAGAAACCGCGCACCGAATCGGGCGTTG
CCCGCGTCCATCCAGGGTCACCCTTGAAGCTCTCCTGCGCCTGCACGGCCGCGTCCTTCG
GCACGCTGAACAGCCGGATCCGTGGCAGCGTGGCCGAGGCGATCTCGCTGGCTGCGTTGA
GCGAGCGCCAGACCGGCAGCTCCATGTTCGACTGCCCCGCGCACAACCAGACGTCGCCGA
CCAGAAGATCCCGCGCCGTCTCACGCCGGGTCCCGGCGGTTGCCTCGAGGGTGTACGGGC
CGCCTGCGGCGATGGCGGGGAACATGGCCTGCCAGCGGCCTGCCCTATCGGCCTGTGTGG
CCACCGCCTGGCCCGCGAAGGTGGCCGATACCGCCTGCCCAGGGCTTGCCTGGCCCCAGA
CGGTGATCGGCCGGTCGCGCTGCAGGACCGCATGGTCCTGGAACAGCGGGTGCAGCAAAC
CCGTCGTTTCGCCGGCCGCCACCGGTGCGGCAAGCCACGCCAGCACCATCAACGCCGCCG
CGCGCGCGGACCATCCGAACCGGTTCATCGCCCATCTCCGGGTGCGAAGGGAAACTGCAA
CGCCTGGTAGTACGACAACGGCTGTGGCGGTGGCCGTTCTCCCGCCGGCAGCGGTCGGCC
GCTGACTGACTGGAAGTACGCCACACTGGCATCGCGCCACCACTGCGCTTCCTCGCGCTG
GATCTGCAGGAACGCCGCCACCTGCTGGTGCCGCTGCGGATCGATCCGGTCACGCAGGCC
CGCCCAGGTCGCCTGCATCGACTGCACCTGGCGCACACCCCGCGAATAGCGCCCGACCAG
TTCGTCCCACAGCGTCCTGCCCGAGCGCATGCGGCGGTCCCACGGCACGTGATGGAACCA
CAGCAGCAGCGACTCGGGCACCCGCGCCGGATCGCCATAAACCCCGGCAACCGGCGGGAA
GTACTGCCCCACGGCGTTGCTTCCGCTTGCGCTGCGGTCAAAGCCGATGCCGTTGCGGTC
TGCACGGTGGTAGTAGACCGACGTCCAGTCCGCACGCGGGCCGCCGTCCACCCAGGGGCC
GGGACCGTAGTGATGGCCGCGTGCCATGAGGTGATGCAACCCAAGCGGCGTCATGTAGTC
CACTGCCGCCTCGCGCGAGTCCATCATCATCCGCACGATCGGGCCGGTCACCTGCGGGTC
GGGCGAGAAGGTCAGCGCGGCCCAGTCCTCGGCAATGCCGCGCGCGGACTGCTGCGGATT
CCATGCCAGTCGCCCGAACGCGTACCAGTTGGCCTGGTCGAAATGCGAGCCGCTCCAGGT
GCGGTCTACGCCAATGTTCGCAACGCCGGCGATGCCGGTCAGTGCATGACCTTCCAACGA
GCCGTCGATCACGCGGGCGACCGTGGAGCCCTCGCCACGTGCATGGGTGTCGGCCTGCAG
CACTTCTTCGTAAAGCGTTCCCAGGTACACCAGGTGCGTCGCAAAACCCAGGTACTCCTT
GGTGATCTGCAGTTCCATCATCAGCGGCGTGCGTGGCATGGCGCCGAACAGCGGATGGAA
```
