## Supplementary Table S1 and Table S2 for "*Stenotrophomonas muris* - First discovered as an urgent human pathogen with strong virulence associated with bloodstream infections": WGS-data-S9.txt (part 2 of 5)

```
CGGCTCGCGCGGCTGGAAGTCGATGGGACCGTTCTTCACCTGCACGATCACGTTGGGGCG
GAAGGCACCGTCCAGCCCGACAAACTCGCTGTACGCCTGCTTGGCGCGATCTTCGGGAAC
CTGGTGCGAGTACACGAAGGCGCGCCACATCACTACGCCGTTGTAGGGCGCCAGTGCCTC
GGCCAGCAGGTTGGCGCCGTCGGCATGGGAACGACCGTAATCCTGCGGGCCGGGTTGCCC
CTCCGAGTTCGCCTTGACCAGGAAACCGCCGAAATCCGGAATGCGCGCATGGATCTCATC
GACCTTGTCGCGCCACCAGCGCCGCACAGCCGGATCCAGCGGATCAGCCGTTGCCAGGCC
GCCAAGCTCGATGGGCGCACTGAAGCGCGCGCTCAGGTAGACCCGGATGCCATAGGGCCG
GAACAGGTCGGCCAGCGCGGCGGCCTTGGCCAGATAGGCCGGCGACAGGCTCAGCGCACT
GGCATTGACGTTGTTGAGGACGGTGCCGTTGATGCCGAGCGAGGCGTTGGCACGGGCGTA
GTCGGTGTAACGCGGGTCACGCCACTGCGGCAACGTCTGCCAGTCCCACAGCGAGCTGCC
CGCATAGCCACGCTCGACGTAACGATCCAGGTTGTCCCAATGGTTGAGCACACGCAGTGC
GACCTGCGGCGACTCACGCACATCCAGCGCCTGCAGCGGGGTGCCACGCTGCAGCAGGCG
TAGCAGATGGAACATGCCATACAGCACGCCGACATCCTGGCGTGCCGCCACAAGCAGCAC
ATCGCGCCCCTCGATCCGGACCCGCCGGATCAGGAACCCCTCGTTGCCCAACGTGGCGAT
CTCGTTGCCGTACGCGGCGACGAGTGTCGAAGATTGCGGCGTGCCCAGCACCAGGGCACG
CTCGGTACTGATTGCCGTTCGCATTGGCGGCGCCGCTCCCAGCAATCCAGGGAGGCTGCG
CGCAAGCTCGTCGCGGGTGGCGCGCTGCATCGGCGTGCGATCCGGGGCCACCACTTCGGC
CAGTTGCCGCCGGTAATCGGCAGCGACCGTTGCGGCAACCGGCTGGTAGCGCATCCACAG
CGCATAGCCATCCTCCGCCCGTGCCCCGCCAACACAGGCCAGCAGCACGAGCAGGGCCCA
CAGCTGCGTGCCGACAGCGCGCAACAACGGCGTTAACATGCGCCTTTGTAGACTACGTCC
GGGCCCGGGGCAGCGCATCATCGTCCTTCGCACCCGCGCGGCAGCGCCACCAAGAACAAA
GGGATCGTGCATTGGACAAGCCGAAGAAATCGGTTCGCCGCAGAACCGCAGGCGTGACGA
TCGACGAGGTTGCGGCCCTTGCCGGCGTTTCGCCGATGACCGTGTCGCGGGTAATCAACC
AGGGCAAGGTGCGCGACGTCACCCGCGAGCGCGTGCTGCGCGCCGTGCGTGAGCTGGGCT
ATACGCCCAATCTTGCCGCCAGTTCGCTGGCCGCTGCACAGCACACGCGCATTGCGCTGA
TCTACACCAACCCCAGCGGCGCCTACCTGCGCGAACTGCTGGTGGGCCTGCTGCGCGTCG
CCTCCAGTTCCGCCATCCAGCTGGTCATCGACTACTGGGACAACCTGGATGCCGAATCCG
AACGCAGGGCGGCGCGTGCGCTCGCCGGACGCGTCGACGGCGTGATCCTGCCGCCGCCGC
TGTGCGAATCGCAGGCCGCCGTAAGCGAACTGGTCAAGGCTGGCATTCCGGTGGTGGCCA
TCGCATCGGGTCGCCTGAGCGAGGCCCTGTCCTGCGTCCGCATCGACGATTTCAGTGCGG
GTAGGGAAATGACCGATCACCTGCTCCGGCAGGGACACACCCGCATCGGTTTCATCCGTG
GGCGCGATGACCTGAGCGCAAGTGCGCTCCGCTACGACGGCTTCGTCACCGCCCTGCGCG
AGGCCGGGCTGGCGGTGGAGCCCGGCCTGGTCCAGCACGGTGACTACACCTACCGGTCCG
GCCTGGCAGCGGCCGAGAAGCTGCTGTCCCAGCGCCGGCCACCGACCGCGATTTTCGCCA
GCAACGACGACATGGGCGCCGCCGCCATCTCCGTGGCGCATCGGCGCGGGCTGGAAGTGC
CACGCGACCTGTCGGTGGTGGGTTTCGATGACACCTCGGCCGCCACCACCGTGTGGCCGG
AACTGACCACGATCCACCAGCCCATCGCCTCGATGGCCAACGCGGCCATCGACATCCTGC
TGCGCACCATCCGCCGTCCTGCGGGGGACGCAACGGTGCTGCGCGAACATGTGATGCCGC
ATCGGCTGATCGCACGCGGTTCGGTAGCCGCACCGCCCACGCGCCGGTAGCGAAGGCCCC
GCCCTCATGCCTGCGCCTGCGCAGTAGGCGGCAGGGTGCCGGTCAGGCCGGCAGCAATCA
TGCGCCGCATCCAAGGGCGACCTCGGCTTCGTTCAGTGCGCCCAGCGCGACGCGTGACAC
GGAGATCGTCATCGCATCGGCCGTCACCACCGACCACGGTCGGTCGATCGCGTCCAGCTT
TGCACCCGCCTTGGCCAGGCACTTCAGCGGCACGCCAACGCGCTTCCACTGGCCTTGTGG
AAGCGCCGCCAGCGACGGCCCGATGGCGATGCGTGCCGAGCAGCCCACGCCGCAACCGAC
CGACAGCCACGCCTCACCCTCCGGCGCAGCGTCCACGCGCAGCGTGGTCAGCAGCATCAG
GTCACCGTTGGATTCGCGCTGCAGGTCCAGCGCCGTGTGCGACTGCAGTGCAGCAACGGC
CTCGCCCTTGCCCGACCAGGCCAGGCGTCGCCCATCCTCCTGCGCCAGATGATCCACGCC
GGTGATCTTCAGCCGATCATCGGGCAATGCGTCCGGCACGCGGGTCACGGTCAGGCCCTG
GCCTGCGGCCTGCTCAAGGCGCAGCGCCATGCCGGGGCCTGCATCACCGCGCGCGAAGAA
CACGCCGGTCGCGCCCTCGTTGCCGGTCAGGCCCGATGCCTCCGGCAGCGCGGCCAGGTC
GCCGTTGTCGGCGTAGGTCAGGCCGAAGCCGAACGCAAACAACGGATCGTAGTCCTTCTG
GCCGACGTTGTTGGCGTACTGGGTGGCGGTGCGCGGCCAGCTGAAACTGAGCTTGCCCTT
GAAATCGTGCTGCACCCGGCCATCGCTTCCGCGCAGCAGTACATCGGCAATGCCGGCGCC
TTCCGAGCCCGGCAGCCACGCGGCCACGAAGGCATCGGCGGCATTGATTTCCCGGTTCAC
CCAGAGCGGCCGCCCGCTCAGGAAGACCGCGACGACCGGTATGCCATCGGCCTTGAGTCG
CTTGAGCAGCGCCAGATCCGTTTCGTTGCCCGGCTTGTAGGCCAAGGTGGGCCGGTCCCC
CTGGAACTCGGCATAGGGGTCTTCGCCAAACACCACCACCGCCACGTCGGGTTTCACTGC
ATAGCGACCGTCAACGGCAAGCACGGCTTCACCACCGGCCGCCCTGGCCTGGCGCGCGAT
GCCCTCGTAGATGGAGTCCGCATTGGGGAAGTCCTTGCGCGTGGTGCCGGTGCCCTGCCA
GTTGAGCGTCCAGCCCCCGGCCTGCTTGCCGACATCGTTGGCACCGTCGCCGGCCACGAG
GATCCGCTGCTTCGGCGACAGCGGCAGGACGCCGTTCTGGTTCTTCAGCAGGACCAGCGA
TTCGCGCACGGCCTGCCGGGCCACCGCGCGATGTGCCGGCGCGCCGATCAGTGCGAACTG
CCCGCCAACGGCCCGCGTGGACGGCCTGCCGGCCTCGAACAGCCCCAGGCGGAACTTGAC
CCGCAGGATCCGGCGCACCGCATCGTCCAGGCGCTGCGGCGTTATCCGGCCGTCCTTCAC
CGCAGCCAGCGTCGTCTCGTAGAAGCCTTTCCAGCTGTCCGAGGCCATCGCCATGTCCAG
GCCCGCGTTGATCGTGGCCGGGCAGTCCGTGGTGGTGCAGCCCTTGACCTGGCCATGACC
ATTCCAGTCGCCCACCACGAAGCCACCGAAGTTCATGCGTCCCTTGAGCACATCGGTGAG
GTAGTGCCGGTGCCCATGCATCTTTTCACCATTGACGCTGTTGAACGATGCCATCGCGGT
CTGCGCGCCGGCGGCGATGGCCGGCGGGTATCCGGCGGCGTGGATGCGCACCAGGTCCGG
CTCACTGATGCGGGTGTCGCCCTGGTCCTTGCCGTCGGTGGTGCCGCCATCACCGAGAAA
GTGCTTCACCGAGGCGATCACATGGCGGCCATCGAGGAACTCCGGTGTTCCCACCCTGCC
CTGCAATCCCTCCACCATGGCGCCGGCATAGCTGGCCACCACCTCGGGCGATTCCGAGTA
GCCCTCGTAGCTGCGGCCCCAGCGATCATCCTGGGGTACCGCAACGGTCGGTGCGAACGT
CCACTCCATGCCGGTGACGCGGGTTTCCAGCGCGGTGATGCCACCGATCTGCCGCAGCAG
CTCCGGATTGCGCGTGGCGCCCAGCCCGATGTTGTGCGGGAACAACGTGGCGCCAATGAT
GTTGCTCTGCCCGTGCACGGCATCGATGCCGAACAGCAGCGGAATGGCCTTGCCGCCTTT
CGACGTGTCCATGGAGGCGTCGTAGAAGGCGTCTGCCAGCGCCAGCCACTCGGCTGGCGA
CGCATCGTAGCGGCCACCGGGGTCGGAATTGCCACCGGCCAGGATCGAACCAAGGCGGTA
GCGCCGCACGTCATCGGGGGTGAGGCTGGCAATGTCGCCCTGCACGAGCTGGCCGACCTT
TTCCTCCACCGTCATGCCGGCCATCAGGTCGGTGATCCGCTTCTCCAGAGCAGGATCCGC
GGCCAGTGGCCAGGTGACCTGCGGCCACGGGTCGCTGGCGGTTCCCGCAGTGGCGGCGGG
CCGGTCCTGGCCGTGGCAACCGAGCAATCCCAGCATCACTACTGCGAGCAGCATGCCGCT
GCGGGATACGGAGGTCTGCGATGTCATGGCGCTCATCCTTCCATCTGCTCCAGTTCCTTG
CCCTTGGTCTCGTGCACATGCCGGACCACGAAAATCACCGAGATGATCGCCGCCACCAGG
TAGATGCCGTAGGTGGCCGCCAGCCCGGCCGCGGCCAGCAGCATCGGGAACGTCACCGTC
ACCACGAAGTTGGAGGTCCATTGCGCTGCGCCGGCGACCGCCAGTGCCGAACCGCGGATC
TGGTTCGGGAACATCTCGCCCAGCATCACCCACATCACCGGCCCCCACGACAGGTTGAAG
AACACGACATAGGCATTGGCCGCCACCAGCGCCAGCGTGCCCATGCGCCCGGGTAGCTGC
AGATGCCCGTCGGCCAGTGAACCACTTGCAAACGCGACCACCACCAGTGCAAGCGACAGC
GACATCCCGGCCGAGCCGAACCAAAGCAGGGGCTTGCGGCCGATCCGGTCGATCAGCAGC
ACCGTGACCACGCAGGCGCCGATGCTCAGCGCGCCGGACAGCACGTTGATCAGCAGCGCG
TCGTTTTCGGAAAAGCCGACCGCCTGCCACAGCACGGCGCCGTAATAGAACACCACGTTG
ATGCCGACCAGCTGCTGGAAGCAGGCCAGCCCGACGCCGACCCACACAATCGGGCGGATC
CGCCCGGTCGCCCGGCTCTTCAGATCGGACAGGCGCGGGCGATGGTGGTCGTTGGACAGC
GAGGCATCGATCTCTTCGAGCGTGGCGCGGGCCTTGTCGTTGCCGAGCAGCCGGGTCAGC
ACGCGCAGCGCGTCGTCCTTGCGCCGCTTGACCACCAGGTAGCGCGGGCTCTCAGGAATG
GTCAGCAACAGCAGCAGGAACACCAGCGATGGCGCGGCCTGCATCCAGAACATCCAGCGC
CAGGCAGCCTGCCCGGCCCACAGCGGCTCGGTCGACGCGCCCGCTGCGGCCGCCAGCAGG
TAGTTGGACAGGAAGGCAGCGGTGAGCCCGGTGATGATCGCGATCTGCTGCACCGTGGCC
AGGCGGCCGCGATAGCGGGCCGGAGCGACCTCGGCAATGTAGGCCGGCGAGATCACGCTC
GCCGCGCCTACCGCGAACCCACCCACCACCCGCGCCGCAATGAACCAGCCCGACGAGGCC
GCCGCCCCGGCACCGAGTGCCGACAGCAGGAACATCACCGCCGACAGGATCAGCACGTTG
CGACGGCCGAGGCGGTCGGCCAGGCGGCCAGCACTGAACGCGCCCACCGCACAGCCCAGC
AGCATCGACGCGATCTCGAACCCCTGCATCCATTCACCGGACCGGAACGCCTGGTGCAGG
CCGTCCTGGGTGCCGTTGATCACGCCGCTGTCGAAGCCGAACAGAAAACCGCCAATCGTC
GCTACCACGCTGATCAGTACGATCAGCCGGGTGTTCTCACCGCTGCCTGCTGCCTGGTTC
ATTCCCGTCCCCTTGAGTGCACCGTTGCCGCGCTCAGCGCAGCAGGTACTGGTTGAGCAG
GTTTTCGTAACGCTCCTGCTTGCCGCTGGCCTGGTGCGGTTCGCCGAGGCGGGCGGCCAG
GCCCGCCAGGTCCGGCAGGCTGAGCGTGCCACGCTCGAACTCCTGGCCGGCGCCGCTGTC
GAAACTCGCGTAGCGCTCCTTGCGCCATTGCTCCCAGGGCGACTCGGTCAGCAGTGCATG
GGCAACCTCCAGCCCGCGTGCGAACGCATCCATGCCGCCGATATGGGCAATGAACAGATC
CTCAAGGTCGGTCGACTCACGGCGCACTTTGGCATCGAAGTTCAACCCGCCCTCCAGCCC
GCCCTGGCGCAGCACGACCAGCATCGCACCCACCGTGTCGTACAGATCGCTGGGGAACTG
GTCGGTGTCCCAGCCGTTCTGCGCGTTGCCGCGGTTGGCATCGATGCTGCCGAGCAGGCC
ATGGTCGGACGCAACCTGCAGGTCGTGCTCGAAGGTGTGCCCGGACAACGTGGCGTGGTT
GGCTTCGATGTTGAGCTTGAAGTCCTTGTCCAGCCCATGCTCCTTCAGGAAGCCCACCAC
CGTGGCACTGTCGAAGTCATACTGGTGCTTCATCGGCTCCATCGGCTTGGGCTCGATCAG
GAAGTTGCCCTTCAGGCCGATGCTGCGGCCGTAGTCGCGGGCCATGGCGAGGAAGCGCGC
GAAATGTTCGATCTCGCGCTTCATCTGGGTATTGGCCAGCGACGCATAACCTTCGCGTCC
GCCCCAGAACACGTAGTGCTCGCCGCCGAGTTCGACCGTGGCCTCCAGCGCGGCCTTGAC
CTGCACCGCTGCGCGCGCGACCACCGCGAAGTCGGGGTTGGTCGATGCGCCGTTCATGTA
ACGCGGGTGCGAGAACAGGTTGGCCGTGCCCCACAGCAGCTTGACGCCGGTGGCCTCCTG
GCGCGCCTTGGCCAGGGCCACCATGTGCGAGAGGTTCTTCTGGTACTGGCCGATGTCGTC
GGCATCCGGCGCCAGGTCGATATCGTGGAAGCACCAGTACGGCACGCCCAGCTTGGTGAA
GAACTCGAACGCCGCGTCCACCTTCGCTTCGGCCGTGGCCAGTGGCGAGGCTGCCTCCCA
CGGGAACTGTCGGGTACCCGGGCCGAACGGATCGTGCCCGGCATTGCAGAAGGTGTGCCA
GTAGCACACGGCGAAGCGCAGATGCTCCTGCATGGTCTTGCCACCGATGACCCGGTTTGC
ATCGTAGACCTTGAAGGCAAGCGGATTGTCCGAGCCCTTGCCCTCGAACGGAATGCGGCC
GACGCCGGGGAAGTACTCCTTGGCGCCGATGAAGGGCTGCGTGCTCATGGTGCGTGCTCC
TGTCGTTGTACGGGGTGTCGTGGAGGAGCCATCAGCCGCGCTGCAGCGGCGTGATGGCAT
CGAGATGGCTGAGGAAGCGTGCGTAGGCCCGTGCATAGGCAGCACTGCGATCCGGATCCG
GCCGTGCGGACTGCGCGGGATCGACGGTGACGTGGCGCGCGGTGATGTCGCTGATCGAGG
TGGCGTCTCCCTGCGCCCGGGCGAGCGCCCACAGCGCCTGCAGTGCCGCACCAAACGCCG
CGCCTTCGGCCTGCACCGGGACGTCCACCGGCAGGCCGAACACATCAGCCACCAGCTGAC
GCCAGGCCGCGCTGTTGCTGCCGCCGCCGGTGAGCACGATGCGATCGAACTGCATGCCCG
CGCGGACGAAGGCGTCGTAGCCGTACTTCAGGCTGTAGGTCGCGCCCTCCACGGCGGCGC
GGTACACGTGCGCCGGGGTGAAATTGGCAATGTCCAGGCCAGCCAGCACGCCCTTGCCCA
GCGGCAGGTCGGGGGTGCGTTCGCCATTGAGGAACGGCAGCATCACCAGCCCCCCTGCGC
CCGGCGGCGTCGCGTGGAGGTGCGCATCGCCGTCGCGGGTGCTGAAACCGAAGGCGCTGG
CCACGCGTTCGGTGGCTACGGTGCAGTTCATGGTGCAGATCAGCGGCAGCCAGCCACCGG
TGGACGAGCAGAACGCCGCCCACGCGCCGTCCGGATCGATCATTGGCGAGCCGGAATAGG
CGAACAGCGTTCCGGAGGTTCCCAGGCTCATCGCCAGTCGACCTTCCGTGACGCAGCCGG
TGCCGATCGCCGCCATCATGTTGTCGCCGCCGCCAACGGCCACCTTCACCGCCGCTGCAA
GCCCGAGCGCGGCCGCGGCCTTCGGCGCGATATCGAACAGGGCGTCGGGTGCGGCGATCG
GCGGCAGGCAGGCGGCAAGATCACGATCAGGATCGGTGGCGCGCAGCAGTTCCTGCGACC
AGGTGCGTGTGCGCACGTCCAGCCAGCCGGTTCCGGACGCATCGCCAAGCTCGCAGAACC
GCTGCCCGGTCAACACGAAATTCAGGTAGTCGTGTGGCAGCAGGATGGTCGCCAGCCGCG
CATAGGCGTCGGCACGGTGGATCCGGGTCCAGGGCAGCTTGGACGCTGTGTAGCCGGCCA
GGATCGGGTTGCCCGCCAGCGCGATGGTCCGTTGGAACCCGCCCACGGCGTCCATGATCT
GGATGCATTCGGCCGAGGTGCTGGTGTCGCACCACAGCTTGGCCGGCGCCAGTACCTCGC
CAGCATCATCAACCGGCACGAACCCATGCTGCTGCCCCGATACCGCCAGTGCGACGATGC
GAGCGCGCAGCGAGGGGTCGATCCTGGCAAAGCAGTCGCGCAGGGCCGACACCCAGCCGG
CAGGCGCCTGTTCACGGCTGCCGTCGGCACCGCTGTCCAGCGCGAGCGGCACGCTGGCCG
AGGCCACCACCACCTGCGTCCGCGGGTCATAGACCAGCACCTTCAGGCTCTGCGTCCCTG
CATCGATCCCTGCAACCAGACCCATCGAAACCGCCTCCGATCAAAAAAAGGTAGCGCTAA
CATTCCGTGGACTCAAAAAGGGGGCGTGGTGTCCGGCCCCCTCGTTGCCACCGCGCGCGT
CATCGCCAGCGGTGTTGCCGCACTGTAACCAGCTGCAGCGGAAAAAGCGTGCTGCAACGC
AAAACCCTGTTACGCGCCTGCTGCCGTCGAACGCCACACGTCCACGCCGGACCTGCAGTA
CTGCGCGATGAACTCCGCCTGCGCCGGCATCTGCGCGGCAGCCTGCTGCACGGGCTGTTG
GATGCCCTTCAACAGGGTGCGCAGATCGGCGTCACTCACGGCCCGCGCCAGCGGGTGGGC
GGGACCGGGCGCGATGCCCTGCCCGAGCAGCACGCTGGTCCAGGATTCCACGCGGAAAAC
CTCGCCGGGGTCCTGCCACGCATGTGCACGCTCGCGCCACGCGCTCAGCCGCTGCTGCAG
CGATTCGGGCACGCGCATTTCGCGACACGCCTTCCACATCGGTTCGGTGCGCTGCGTTGC
ATGGTAGTGCAGGATGATGAAGTCGCGCACGTGCTCCATTTCCTGGCGGCTGACATCGTT
GTACAGCTTCACCAGCGACGCACTGATGCCGTCGAACGGGAACAGCTGGATCAGGCGCAC
TACCGCGCTGATCGTCAGATGGATGCTGGTCGACTCCAGCGGTTCGATGAAGCCGCTGGC
CAGCCCGAGCGACACCACGTTCCTGTTCCAGGCCTTCAGCCGGCGCCCGCTGCGGAACGG
CACCTTCCATGGATCGCGCAAGGGTGGAGCCCCGGCATCGCGCAGCAGCTTCGCTGCGGC
CTCGTCATCGGACAGGTGGCGGCTGTCATACACCAGCCCGCAGCCAACGCGGTGCTGCAG
CGCGATGTGCCAGCGCCACCCCGCTTCGTGGGCGATCGCCCGGGTATAGGGCACCGGCGG
CGCCACCGCTTCGGTCTGCACCGCCACGGCGCGGTCGCACGGCAGCCATTCGTGCCAGTC
CTCGTAGCCGGTGGCCAGCGTCTGCTCGATCAGCAGGCCACGGAAGCCGGTGCAGTCGAT
GAACAGGTCGCCCTCGATCACCTGGCCGTCGTCCAGTACCAGCGCCTGCACCGAACCGTC
GTGCGCGTGCTGCCTGACCTGGGCGATCCTGCCTTCGATCCGGTGCAGGCCGTGGGCCTC
GGCCCTGCGGCGCAGGAACCGCGCATACAGGCTGGCATCGAAATGATACGCATAGCTGGC
CTGCGGCTGGGTATGCAGCGAGAAGCGGTCGCCATGCGATGCGATGCTCTCCAGGCTGAA
GTCGCCCAGCTCCGAGGGCATGCCGCGGCGCAGGCTGTCCAGCCAGAAGTGATGGAAGGG
TGCCGCCCAGGTGCCATGGCCGATGGTGCCGAACGGATGGAAGAAGCGATCCCCCGGCAG
GCGCCAGTTCTCGAACGAGATCGACAGCTTGAAGGTGCCGGCCACCGCGCGCAGGAACTC
CTGCTCGTCGATCTGCAGGAAGCGATGGAAGGTGCGGATCGGCGGCACGGTGGACTCACC
GACGCCGACCGTGCCGATCTGCTCGGACTCGACCAGCGTGATCTGCAGCTGGTCACGGAA
CTGATGCGCCAGCGCGCAGCCGGCCAGCCATCCCGCCGTACCGCCACCGGCAATGACCAC
CTTGCGGATGCGCCCTGCAGGCGTGCTCTGGGTATCCAACACGGTGCCCTCTCTCAACGG
TTGAGCCTGCCCAGCAGCATCGCGCGCATGCGGCGGGCGCGCTGCTCGTCGAACGGTGCC
AGATCCCCGCGCGCCGTGTCAGGCAGGTGTTGCCCGGCGCGCTCGCCGGGGCCGAATACG
TAGTAACGGAAGAGCCCTTCCCAGGCCTGCTTCTCACGCGCTGGCAGGTCGCGCACGGAC
CACATCGCGTGCTGCAGCGCCGCCAGCGGCGACCCCAGCCAGGCCGGCGAGCTTCGCCAC
CAGTAGTTCACCAGCACGTTGAACGGTTCCAGGCTGCGTACATGGTGCCACCACATGCTG
GGAATGAAGATCGCATCGCCGGGCCCAAGTACCGCGCTGCGTGCATGCGCCAGCGCCTCG
CGGAAACGTGGATGCCGATCGAAGTCGGGGCGCTCGAAGTCCACCACGCTGACCACCTGT
CCGCCCGGCGTGGGATCGAGCGGGCCCGGATACAGGTTGTCGACCTGGGCGGGCGGGAAC
AGCGTGAACTCGCGCTGCCCCACCGCGCAGCAGGCGAGGTTGTCGGGTGTGTCGAAATGG
CACGAGGCCGTCACCCGGTTGCCGATCCAGATGCTGGCGGTGGCGTCGATGCCCTGCTTC
GCCAGCCCGGCATCGTTGGCCTGCGCGAATGCCGGCAGCAGTGCCCGCGTGATCGGCAGC
GAGGCCACGTAATAGGTTGGCGGCCGCGGCGCATGCAACGTCGCGGCGATCTCTTCCAGC
ACCTGGGCGAGTACACCGCGCCGCACTTCGAAGTTCAGCCGGGTGAAGTCCGCGCTGTAG
AACGGGCGACCCGCGATCTCGGCGCCGCCGAACGAGTACTGGATGGGCGCACCCGCATCG
ACGCTGCACAGGTACGCCATCGCGTCACGCGCGCTACCCAGTCCGGCCTGGACCAGTGGC
CAACCGCTGGCGATGCCGCGCAGTACGACCGGCTCACCGGCCTCCACCAGGGCGGCCAAT
GGCAAGCCAGCAGGATCGATGCCTTCCAGGATCCGTATCGGCAGGCGGGCTTGCACCGGT
CAGTTCCTGACCGCCTGCGCGGTGCCGTCCTGGACGCGGAGACGGCGCTGCTTCTCGGCG
ATCAGGCGGCGCATGTTATGCAGCGACGCAAGCATCAGGTACGCACCTTCCAGGTAACCG
GCGCGGTTCAACGCCGCCAGGCGTGAACTGTCCAGCGCCGCCAGTCGCTCGCGGTCGATG
CCGTGCAATCCGCTCACGCCCACGCGGTGATGCGGCGCGAGCTGCACATCAAGCGTGACC
GGCTGGATGAGGCCACAGTCGTCGAGCATCGTGAACATGCCGGCCGCGAAGGCACTGCCC
TCGTGGATGCCGCGCAGCACGCCAGCGATGTGGTCCAGGTAAGGCGTGTTTCCACCCTGC
GGCAGGAACACCGGCTCACCGGCGCCGGAGGTGACACGCGGATGGTCCAGGTCGACGTGC
ATCACCGCGTCCTGGGTGAGCAGGCCGTCCACGTAGTGCTCCTGGAAGCCGATCAGGAAC
GGCCCTTTTGCGGCCGCGCCGGGCAGGTAGGAGGCATTCCAGCGTCCGTCCTGCAGGTAC
AGGTTCTCGTGCTGCTCGAAACCCAGCAGGGCCACGGACTGCCACGCCCCGGTCCCGGCC
TCCCGGCGCAGGAAGATCGGATACTCGCGCTGCAGTTCGGCGAACTCGCTGGGATAGGCC
GGCACCATGCCCACCGCATCGCCGAACTGCGGCCCGAATCCGATGGCGACCTTCAGGTCC
CGATGCGCGATGTTGTTGAGCATTTCATAGCGGGCCATCGAGGTATCCAGTCCAGTGCGG
GGTGGCTGGCCAGCAGGGTAGCGCAGGCGCGGCAGGTGCGGCGACACCGTCCCGGCACGG
CACCGCTGGCGGGCAGCGGTACCGTGCCGGGCGCATCGGCAACCAGGCTCAGAACTTGTA
GCGGACGCCCAGCATGTAGCGCGGGCTCTGGTCGGCCAGCTTGACGATCATCTGCGAGGT
GCGCGAGCGCCACCGCACATCCTCGCCGGTCAGGTTGATCGCCTCCAGGCTGAAGGACCA
GTGGTCATCCAGCGCGTAGTTGACGCTGAGATCCCACTGCTCGTACGGCTCCACGTAGTA
CGGATTGCGGCTGGAACCCTGGTTGGCCAGGATCAGGTACTGGTCGCGCCAGTTCCATGC
CAGGCGCACCGACCACCCGTACTTCTCGTACATCAGCATGGCGTTGGCAGTGTCGCTCAG
GCCGGTGAGCGAGAACTGGTCGATACCCGGATCGCCGCCATTGTTGTAGCCGACATCACC
TTTGACCACGGTGTAGTTGGCCAGCACGCCGAAGCCGGTGTCACCGAAGAAGTACTGGCC
GCCCAGTTCCCAGCCATGCAGCTTGGACTTGTTCTGGTTGATCGGGCGATTGACGTTGAA
CTGGTAAAGCGGGTCGTTGGCCTGCCCATACAGATCGTAGGCCGCTTCGGTGGCCAGTAC
CTGCGCATCGGTGCCGTTGTAGGCGCCCAGGCCAGCTGGATTGTTGCGCAGCAGCGCCAG
TGCGGTGAACAGCGAGGTGTCGTTGGCTGAGCAGGCGGCCGCATTGGCCGGCCCGACCTG
GGCCACGCAGGCGCCGCTGGTCAGGAAGTCCAACGCCGCCCGCGCATCCGGCCCGGAGGT
CGGGTCGGTGAGGCCGTACAGGCTCTCCTGGACGACCGTGTTGCCGATGAAGTTGCTGAC
CGACTTGTTCCAGTAGGTCAATGACACATAGCTGGCATCGGCGAAGTACCACTCCAGCCC
CAGGTCGAGGTTGTCCGATTCCAGCGGCTTCAGGCTCGGGTTCTGCGAATTGCCGCTGGC
GCGCGACGAGGGATCGATCAGCACCGAGCCGAACGGCTGCTGGGCACCGGGCCCTGCATA
CAGGTTGCCGTACGGCGCGCGGGCAATGCTCTTGCCGAACGAAACGCGACCCTTCAGTTC
CTCGGTGAGGTCGATGCTGAAATCAAGGTTGGGCAGGATGTAGCTGTACCTGGCCTTCTC
GGTGAAGGGCTGCTGCTCATCGGACAGCACGATGCGGAAATCGTTGTTGGCCTGCCACTC
GATGGACTCGGGAACGGCAATGACCGAGGTCGACACCACGTCGGTGGTTTCATAGCGCAC
GCCCAGGCGGGTATTGGTGCGCATGCCGCCCAGCTCCCCGTCCAGCTCCACCTGGAAGTA
CGCCGCCTTGGTCTTCTCTTCCACGAAGTTGTCGGCCGCGCGTTGCGGATCCACGCCCAG
GCCGACGCCGTACTCGCGCGACGCCCATTGCGCGAGCTGCCCGGCATTGCCGCGCCAGGC
CGGCCAGCTGTTGGCACTGTAGTCATCGAACAGGCCGACGATGCTGACCGGCTGCAGCAG
GTCCATCAGGCCGGCGGCGGTATCCCGGTCCACGTTGGCCACGCCCCAGTCGCCCAGTGT
CGAATAGGCCTCGGCGGCCTGGATGCGGTGGGTGGTGGACTTGTTCGTATCCACGCCGAA
CTGGAAGCGGCCGTGGTCGAAGTTCCATTCGCCGTCGACACGCGCCTGCTTGATCTTGCT
GATCTGGGTCTGCGCGTTGACGCGCAGCACCTGGGTGCCGATCTCGCCTTCCTGGAAGCC
CGGATTGACCACGCCATTGGTCCCGGCGATCGCATCGGCAGTACTGGGATACCAGACCTG
GGTGCCGACCGGCAGGCCATTGTTGAAGTTCAACTCCTGTACCCAGGAGCCACCGCAATG
CGGGCCACGGGTGCAGTTGTTGGTGCCGGCAATGCTCATGAAGATGGAGCCGCCGCCGGT
CAGTGGGTCATTGGGGCGGCTTTCATTCTTCGAATTGTGCGCATCGAAGCTGAGCTTGAA
ACGGTCGCTGACATTCCAGACCGCGTTGAAGCCCAGCGAGCCCAGCTTGTACTCCTGCAT
GCTGCGCTGCTGTTCCAGCCCGAAGTCCTTGGTGCCGGCGATCTCGCGGATGTAGACCGG
GGTGGCGACCGCACCGGAGGTGTCGAACTGGACATTGGTGTAGTTGCTGTTCTGCAGCCA
CATGCCCTGCTCGCCACGATTCTCGGTGATCTCGTTGGTCGAGTAGGTGTAATCCATGGT
CAGGGTCAGGCTGTCCGTCGGTGCGAACTGCAGCACGGCCTGGCCATTGACTCGCTCGCG
CTCGAATTCGGAGAACGCGTAGCGCAGGTCGTTGGGCCGCGCATAGAGCTGGCCGACGGC
CGGGGCGTTCACCACGGTCGGGTTGCCCGGCATCGACCCCGTCCAGGGCTGCACGTTCCA
GTAGTTCTCCGTGGCCTGCACCGAGCCGCCCTTGCGCTTCTGCTGGCTCGCGCTGAGGCT
GACGCCAAAGGTCTTTTCCGGATTGCTGTAACTGAAGATGCCCGACAGCTCCGGCGTCAG
GTCGTTGTCGAACGGCTGGCTCTGGTCGGAGACCAGCTTTGCCCCGGCATTGGCCACGAT
GCCGGCGTGGTCGAGCGGGCGCGAGGTCAGGATGTTGATCGTCGCGCCGATGCCACCGCT
GGGCACCTGTGCCTGGCTGGTCTTGTAGACCTCGATGCCATTGATGGCCTCGGCGGCCAG
CTGCGCGAAATTGAAGGCGCGAGTGCCGCCGTCGACACCGCCGATGGCCACCTGCCCGGA
GGCACCGAATGCATCGGCGCCGGGCATCTGGCGACCATTGAGCGTGACCATGTTGAACTG
CGGACCAAAGCCACGCGCGGTCACCTGCGCGCCCTCGCCGTCACGGCGCTCGATGGAGAT
GCCGGTGATGCGCTGCAACGACTCGGCAAGATTGGTATCGGGGAACTTGCCGATGTCCTC
GGCGCTGATCGCATCGACCACGCCCGCCGAGTCGCGCTTGATGTCCATGGCCTGGCTCAG
GCTGTTGCGTATGCCCGTGACCTGCACTGCATCGAGCTGGGTGGGCTGCGACTGGCTCTG
CGGCTGCTGCCCGGTTGCCGTTGCTGCGTCCTGCGCAAACGCAGGATTGATGACCAGGGC
GCCACCCACGAAGGTGAACATGGCCCGGGACCGGAACTTCGCCAACGCGCGGCTCATGAA
CCGGACCTCGGGCCCGGGGTGCCACGGAAACTGCAAGTGCTCATGAAAGTCCCCTCTGAC
ATACGATCGAATGGATGTACCGCCCCCTCCCAGGGGCACGCACGGGCGTGGCCCGCATTC
CAAACCGAACAGCACGGCTGCTGGAGCACGCCGCGACTTACACTTGCTTTTCAAGCCTGC
CAGGACAAACACGCGGCAAAGAAGGCAGCCCCTGGACCCTGGATCCCCGTCCGACTGGTA
GCGCTACCATCGCGTTGCAGCGGAGAGTAATCACCCGGGTTCGCGCTTGTCACCATGCAG
CGCAGCAAATCGGCAGCGCGCGTAGCGGCGCTGGAATCACCCCGCTACTGATGACCGGGC
TGCCGCTGCATCCGGTCACCGCTCACCCGCCGCAGGAAAGATGCCCGCGCCTGCGGGTCA
TCCAGAAAGGAACGCACCGTGAACGCTCTCCAGCGCATCGCCGCCGCAGTCGGCTCGCCG
TACTCGTTCCGTCCGGCTCCGCCGTTTTCGCGGCCAACGCCGTGATCGTGGACGGAGCAG
ATGAGCCGCTCACCGTGGCGCTACGCAGGGGCTACCACTCCGGTCCCAGCAGCTTCATCA
CTTCGGCTTCCAGTTTCTGCGCGGCCTCGTCCTGGGAGGCGACCTTGATGCACAGCCCCG
ACTGCGCCGGCCCGGGCATCAGCTGGTATCGGTTGATGGTGCCGCCCCCGTCGCCGTCCA
GCGCCACGCGCGCCACCACCGTGCGCCCATTGGCGTGGAAGGTCCAGTCCTGGTAATCAA
ACATGCTTCAGTATCCCGGCGGCCAAGGGGTCATCCCACCTTAGGCGGCACGACAGTGAA
GAAGGCTCCAGGAAGTTGTTCAGAGCGCGTGGACATGATGACGGCAGCACCTACTGCAGT
GCCCGCGCCAATTGCAGGACATCGGCGAAGAAGGACGCGTAGTCGTCCTGTGGGGCGCGG
TGGCTCTCGCGCCGATGGATCAGGCGCACTGCGACGACGCGTTGTTCCGGAACGATCATC
AGGTATTGGCCCAGGTAGCCGTTGGCGGCAAAGCCGACGACCGGTCCCCGTGTGATGTCG
TAGAGATCGGCGAGCTTCAGGCCGCGCGCGGCGATCTGGCTGGCGTAACGCTGCGGCCCG
TCCGCACCCAACCGTTCGGTGAGGAATGCGATCAACTGCCCCCGGCTGTCGAACGTGCGC
CCCGCGCTGGCCTGCACGGCGCGGCGCACGTCATCGTCAACGCCGTGCCCGGCCAGCAGG
TCATCCAGCCGGGGTTTGAGCTGATAGCGTTCCCACGCTGGTATCCGCCACCACAACAGG
CCCACGTCAGGCGAACGGGCACTTTCAGCAGTGATCAATGCCACTGACCGTTCACTCAAC
AGTCGTTTGCCATCCGGCGCCACGCCTCCATCCAGCAACAGTTGCCCGATGGCGGCAAGA
TCGGCGGCACGCAGGGACAGGCCCGCCATTCCCAGCGGAGTGCCTGCCTCATCCTTCATC
CAGGTGTGGTGGGCAATGCCCAGCGGCTTGAACAGGCGCGCATCCAGGTAGGCATCCAGC
GGCTCGCCCGCCAGGCGCTCGACAATGCCGGGCAGCAGGTTGGTGGCCTTGTTGTTGTAG
GAAAACACGGCGCCCGGGTCGTCACTCAGCTCGGCTGCCAGTGCCAGTTTGACCAGGTCC
GGGGCCCCTTCCAGTTCGGCGCCCGCGTTGGCCACGTTCTGCAGGCCGGAGGTGTGGTCC
AGCAGCATGCGCACGGTGATGCGGCTCTTCCTGCCCTGTTTCCATTCCGGATAGATCTGG
CTGACCGGTACGTCGATCGAAGCCAGCTTGCCTTCGTCCAGCAGCAACGCAATGCCCAGC
GCGACGACGGACTTGGTTGCCGACATCAGGTGCACGGATTCCTGCGCGGGGGCGGGCTTC
AGCTCAAGCAGCGTGTCCCGGTCATGCATCACGAGCACCGCATCGGAATGCGAAGCACGC
GCGTTGCGCTCGATCGTGGCGAGGGCGTCGGCACGCGGCGTCGCATGGGTGGGCCCCGCG
ATGCCGATCACGAGGGCCAGGGCGCAGGACAACCAGCAGGACGTTGGCATTGCGTTCTCT
TCCAGTGAGTGTGCCCGCAGTCTGACTACACATGTAGTCAAACTGCAGTGCCTGAAGTCA
TACCGCGCTTGATTGCCTATCCGCACCGGACGCCGGGTTCGTCACCAACGCGCCCGGCCC
CCCAGCAGTCGCCATGCCAGTGCGCACGGTATGATGCGGCGATCCCGGAACCTGCGATGA
TTGCAGCGGCCGCCCATCCGCTGATCGCGTGCGCCAGGAGCACCTGCGCCGGGGTCGCTG
CCGGTGCCGCTGAAGCCCCCACTCCATGCTTGCCCCCCATTCCCCCCTCGTGATCTGGGC
AGCGGTCGCCGTTGCCACCATCGGCCTGCTGTTCCGTCCCTTCCGCATCCCCGAGTATGT
GTGGGCGCTGGGCGCTGCCGCCCTGTTGCCGCTGCTGGGCGCGGTATCGCTGCAGACCGC
ATGGGGCGCGGTAGCCGAAGGCCGCGACGTCTACCTGTTCCTGGTCGGCATGATGGTGCT
GGCCGAACTGGCGCGGCGCGAAGGCCTGTTCGATTGGCTGGCGTTGTACGCGGTGCGGCA
TGCGGGCGGATCGGGGCGACGCCTGTTCGACCTGGTGTTCCTGGTCGGCACGCTGGTGAC
GGTGTTCCTGTCCAACGATGCAACGGCCGTGGTGCTGACACCGGCGGTCTACGCGGCCTG
CAAGGCGGCGCGCGCCAATCCCCTGCCCTACCTGTTCGTCTGCGCCTTCATTGCCAATGC
GGCCAGCTTCGTGCTGCCCATCTCCAACCCGGCCAACCTGGTGGTGTACGGCCAGCACAT
GCCGCCACTGCTGCAGTGGCTGGCGCAGTTCGCGCTGCCGTCGGCGGCGGCGATCGGTGC
CACCTACCTGGTGCTGCGCTGGGTACACCGGCGCGAAATCGCGCAGCCGCTGGTCGCCGC
ACCGGAACATCGCCCGCTGACCGAGGGTGGCCGACTGAGTGCATTGGGCGTGCTGTTCAC
CGGCAGCGTACTGCTGGTGACGTCCGCGCTGAACGGACCGCTGGGCCTGGCCACGTTCTG
CGCCGGCGCGCTGAGCGTGGCGGTCGTGGTGATACGCCAGCGCCATAGCCCGCTGCCGCT
GCTGCGGCATGTCGCCTGGGGCGTGCTGCCGCTGGTGGCCGGTCTGTTCGTGCTGGTGGA
GGCGGTGGCGCAGACCGGCGTCATCCAGACTGCGGCAAGCGCGCTGCAGGCCATGGCGCA
GGCTTCTCCCCACCAGGCCAGCTGGCTGGCCGGTGGCGCCGCTGCACTGCTGAGCAACGT
AGCCAACAATCTGCCGGTCGGCCTGGCCGCCGGTTCGCTGGGCCAGGTGGCAGACCTGCC
GGCGCAGACCCGTGCCGCACTGCTGGTCGGCGTGGACCTGGGCCCGAACCTGTCGGTGAC
CGGCTCGCTGGCCACGATGCTGTGGCTGGTGGCGCTGCGCCGCGAGGGCGAGCATGTCAG
CGCGCTCGACTTCCTGCGCGTCGGCGCGCTGGTGATGCCGCCTGCACTCATCGCTGCGTT
GTTGCTGCTGTGACCAGAATGCAGGCGGCGGCCCGGCCCTAGAAGACCAGCTGCAGACGG
GTATTGAAGGTGGTGCCTTCATCCCTGCCCGCCGCACTGCCGCTGCGGTGGCGGGTCTGC
CAACGCACGGCTTCGAACATCACCCGGCTGAAATCGTTGAGGTACCAGTTCGCGCCCAGT
GTCCACGCGTGACCGGTACCACCACTGGGCAGTTCGGCATAGTCCACGTCCTCATAGCGG
CCCTTCAGCTCCCACGCACCGCTGCCGCCGCGCGTCACCGGATCGGCCACCTTCACCTTG
CCCCACGTGCCGGCCTTGCCCGAGTAGGACGGCAGCGCGCCCGCCAGGAACCAGCCGGCC
GAGATCGCCCACGCTTCGTGGTCGCGATCATAGCGCCCGCTGGCATCGGCCCCGCGCAGG
CTTCGCGTACCCCACTCGCCGGTTGCCCACGCCGGGCCGAAGAAGCCGGCCAGTTCCGCG
CCGTAGGCGGTGCTGCGCTCGGCGCCCACCAGCGTGCCCGGTGTGATCCTGACCAGATCG
TTGAAATGCCCCGCGATGGCCGAACTGCGCACCACGCCGCTGGCCCCGGCGGGAATCTTC
TCGTGGAAGGCCCATGCGCCCAGATGCACCGTGGCGTCGGCGGTGTCCAGCGGATTCCAG
TGGACGCGGGTGGCCCAGGTCTGGCTGTCGTTGTCGGTGCCGGCGTTGTTGAGGTCGTTG
CCGGCCACCGACAGGCTGGCATGCCAGCCCCTTCCATACACCCGCTCGGTGAGCCCGATA
CCAAACAGGCCGCGCTGCGGCAGCAGCAGCGTGCCGACCACGTTGCGTTCCTGGAACGGC
GTGTTGGACGTGCTGCTTGAGCCATCGATACCGCGATCGTTCAAGCGGTTGCCGATCGTG
AGATCGGCCGGCAGGCCGAACAGCGTGTGGTCCAGCGTGGCGTAGACCGACTTCCACGCC
ACCGCGTTGTCGGCGAAGTCGCCCTCCACGACCCAGCCCAGGGTGCCGTAGCGCCCCTCG
GCCCCCAGGCGCACCGAACGGATCTCGGTACCCGAAACGTTGCGGTCGGCGACCGCCGAA
CCGTCGGTGCTCGAGGCATCGACGAACAGGCGGCCACGGGGGCGGAACACCGTCGTGCCG
TCGGCACTGCTGAACTCCGGTGCACCCTTGGCCCAGGAGACCTTCGGCAGCCTGGACTGG
CTGGTTTCCAGTGCGGCCACCCGCGTTTCCAGCGCAGGCGCGGGCGGCGTTGACGGTGCC
CTCGCACTGCCCTGCCCGCCCTCGACGGCGCGGAGGCGTGCTTCCAGTTGCTGGATCTGC
AGTGCCTGCTGCTGCACCAGGCGTGACAGCTCGGCCTGGCTCAGCGGCGCGGGCAGCGAG
GACGTGGACTGTGCGTCGGCATGGCCACTGGCCAACAGCAGGCCGAGCGCGACCGACAGC
GCTGCCAGCGGCAGCACGTTGGAATGGTTCATGGGCTCTCTCCGGCCAGCCGGCCCCCTG
GCCTGGCGCTGGCCCGTTGCGGTGGTGCGGGGGAAGATCGGGGAAGGAAGCGCGCGCCGC
CGGATCGGCCCGGCGGCGCGGCAGGCGGGCTCAGCCCGTCCGGGTCAGCTGGTGGCCTGT
GCCTGGGCGTTGGGACGCCAGGTGATCAGCTTGTTCTCGACCACGTCCAGCAGCGCGTCG
ATGACCAGCACGAAGGCGGCCAGGATGATGATGCCGGCGAACACGCCCACAGCGTTGAAG
TTGCCTTCTGCCTGCGCGATCAGGTAGCCCAGGCCCGCCGAGGCGCCGAGGTATTCGCCG
ATGATCGCACCGACCACGGCAAAGCCGACCGAAGTACGCAGCGAAGACAGGATCCAGCTC
GCCGCTGCGGGGAAGTAGACATGGCGCAGCAGGTCACTGCGGCTCGCCCCCAGGATGCGG
GCATTGGCCAGCACCACCGGATTCACCTCGCGCACGCCCTGCATGGCATTGAAGAACGTG
GTGAAGAACACCAGCGTGACCGCCAGCGCCACCTTCGACCACAGCCCCAGGCCCAGCCAC
AGCACGAAAATCGGCGCCAGCACCACGCGTGGAATCGCGTTGAAGCCCTTGATGAAGGGA
TCGAGGATGCGTGCCGAGCGGCGGCTCAGGCCGAGCCAGACGCCGCCGGCCACACCCAGG
CCGGTGCCGATGATGTAGCCCAGCGCGGTTTCGGTCAGCGTGATGTAGACATGCTGATAG
AACGACGTATCGGACAGCCAGGTCCAGGCCTGCTGCACGATGGCGGTTGGCGATGGGAAG
AAGAACGGATCGATCACGCCCAGCGCGATGCCGCCTTCCCAGCCACCGAACACGGCGACC
ACCAGCGCGAGCTGGATGAACTTGTCAGTCTTGGCGTGCATAGCTCTTCTCCACTTCGCC
GCGCAGGCAGGCCCAGATGTCGCGGTACAGGTCGGTGAAACGGTCATCCAGCTTGATTTC
GGCCACGTTCCTCGGCCGTTCCAGATCCACATCGAAACTGCGCACCACGCGGCTGGCCGG
GCCGGAGGACAGCACCACCACGCGGTCGCCCAGGGCGATCGCTTCTTCCAGATCGTGGGT
GATCAGGATCACCGAGCGCCGGTCTTCCTGCCACAACCGCAGCAGCTCGTTCTGCATGAG
GTGGCGGGTATGGATGTCCAGCGCCGAGAACGGCTCATCCATCAGGATCACCTTCGGCTC
GACGATCAACGCCTGGGCCATCTGCACGCGCTTGCGCTGGCCACCGGACAGCTGGTGCGG
GTAGCGATGCTCGAAGCCGGCCAGGCCGACCTTGGCCAGCCACGCGTTGGCCTTGGCCTT
GCGTTCGGCCTCGGGCACACCGCGGAAGCGCAGGCCGAGTTCAACATTCTGGTACGCGGT
CTTCCACGGCAGCAGCGCGTCCTGCTGGAACAGGTAGCCGACCGACTCCTGCACGCCGCT
GACGGCACGGCCATCGATGCTGACCTGGCCCGACGACGGCTTCAGCAGGCCCGCCACGGA
ATTGAGGATGGTGCTCTTGCCGCAGCCGGTGGGTCCGACGATGGCAAGGAACTCGCCGTC
ACCCACCTGGATGTCGACATCGCGTACGGCGGTGAATTCGCCGAAGGACATGGTCACCTT
GTTGATGGCGACCATGGTCTGTGCAGGCTCCAGCTGCGGCGCGCCATTGAACTGGCGCAC
GGTGGCATTGAGGGCCATGGTTTACCTCCGCTTACGGTTGGGCAGCCGGCGCCGCAGCGT
TGGCACGCTCGACGAAGGCATTGGTATAGGTCCGGGACAGATCGATATCGGCCTTGGCGA
CATCCGTGTTGAACTCACGCAGCACCTTCAGCGGTGTTTCCAGATCGGCAGGCGTGAAGT
GACCGTCCCGGGTGAAGATCGCGCGCGCGTTCTCCACCGCGCGGGCATAGGTGGCGCGGT
CACCGGAGACGTAGCTGTCCGGCAGCGCGGCCACGATGTCTTCAGCACTGTTGTCGGCGA
TGAACTTCAAGGCCATCTGCTCGGCGCGGGCGATCTTCTCGGCCGCTTCGGGTCGCGTGT
CCAGGAAGCTCTGGTTGGCGTACATCACCGAGGTCGGGTACAGGCCGCCATAGACCTGGC
GGGCGCCGTCGTCGCTGCGCGCGTCGAGGATGATCCTGCCGACCTTGCGCTCGGTGATCA
GGGTGGCGGCAGGATCATAGTTGACGAGCAGGTCGATCTTGCCCTGCTCGAGCGCGGCCA
CCGCTGCGGCGCCCGAGCCGACGCCGATCAACGAGATGCTGTCGGCCGGAATATCGTGCT
GGGCGAGGAAGTGACGGACGAAGAAGTCGGACGAGGAGCCCGGCGCGGTGATCCCGACCT
TCTGGCCCTTGATGGTCTCCGGGCGCGCCGGATCGAAGGTGGCATCCTCGCGGCCGGCCA
TCACCAGGCCGGAGTTGCGCGAGAGCAGTACGAAGGCCACCACGTCCTTGCCCTTGGCCT
GCATCTGGATGGTGTGGTCGTAGAAGCCGACGGCCACGTCGGTGGAATTGGCCACCAGCG
CCTGCAATACCTTGGAGCCGCCCTGGGCGAAGTTCTCGGTCTTCACCTGCAGGCCGACGT
CCTTGAAGTACCCCTTGGCGTCGGCGATGAAGAACGGCAGGTTGTTGAGGTTGTAGGAGC
CGACGCTGATGCGTACCGGGGCATTGTCGCCACCGCCGGCGGATGCGCCTTCGCTGCGCC
CGCTGTTGCTGCATCCGGCCGCGGCCAGACCGGCCGCGCACAGCGCGGCCAAGAAGAACT
GCTTGTACATCATCCCTCCCAGGAGTGAAGCATCTACGTTGTAATGGCGGGCATGCGCGT
CTACGCAGGCCCGTCCGGGTTCAGATCATGCCGCTGACGTCCATTGGCGGGCTTGGGTGG
CACTGGCCGTGGCGGGCGCGGGCGAAGTCGCGTACACGCGCCCCTCGAACAAGCGGCGTG
CGGTGCGGACCACGCTGGCAATCACCGGCGAATCGCCCGAGCTGCGACTGAGGCCCACCT
CCAGGGCCCCACTCGGATGTTCGAGGGTAATGCTGCCGGGAACGGACCGGCATCCGACCA
AAGTGTGGGCCAGCGTGCCCGGCGTGACGGCGGCGGTGGCCAGGCCGACCGCACCGGTAA
TGGCCAGTGCGGTGTGGCATTGGTGCGGCATGAAATAGCGCACCTGCAGATCGCCGCCCT
GTTGCGGCGCCGACAGCAGCACCGGCTTGGGAATGACCTTGTTGCCGGCGTCGGCGATGC
CCATGCGGGCGCCCGCCTCGATGCGCAGCGCTTCCAGCCGGCGCATGAACGCCGCGTCCG
CGTTCAGTTCGGCGGGCGAGGCATCACCGCGCACGCCCAGGTCTTCGGCACGCACCAGCA
TCATCGGCATGGCGCAGTCCACCAGGCTGGCCGGCACGCCATTGATGGTTTCCTGCGCAT
GCCCGCTGGGCAGCAGCTTGCCGGTGCGGGCGCCTGCCGCATCAAGGAAGGACAGCCTGA
CCGGCGCGGCTGAGCCCGGCGCGCCGGCAATGCGCGTATCACCGCGGTAGGCCACAGTGC
CGCCCGGCGTTTCCACCGTGGCGATGATCAGCTTGCCGGTATTGACGTTGTGGATGCGCA
CCTCGGTCTGCGGATCCTGCGCCTGCACCAGCCCACGCTCGATGGCATACGGGCCGACGG
CCGCCAGCATGTTGCCGCAGTTGGGCGAGGTATCCACCACCTGCTGCTCCACCCGGACCT
GGGCGAAGAGGTAGTCCACGTCAGCGTCCGCCCGGCTCGAGCGGTCGATGATCGCCACCT
TGCTGGTCAGTGCGTTGCCACCGCCGATGCCGTCGATCTGCAACGGATGGCCCGAGCCCA
TCACTTCCAGCAGCAGGCGATCCCGTTCGGCGGTGTCCGCCGGCAGGTCGCTGGCCAGGA
AGAACGGGCCCTTGGAGGTGCCGCCGCGCATGAGCACGCAGGGAATGCTGAGCAGATCGT
TGGACATACGTGTGCTAGATTGATGCGCATAGGGGATGAATGACCCCTCTGTGATTCGAT
ACTGGCATGACCCTAATTGATCTGTGAATTGCTGATTTTTGGATGATTGATACCCAATGA
GCATCAATTGCGAAATCCTGGATCTACGCGCGTTCCTGCTGGTATCGGAGACACGCAGCT
TCCATCGCGCCGCTGAAATCCTGCACGTCTCCCAGCCGGCGCTCAGCCGACGGATACAGA
AGCTGGAGCAGGCCGTGGGTTCGCCGCTGCTGGAGCGCACCACGCGCAGCGTCAGTACCA
CCGCTGTCGGCGAGAACCTGCTGCCACTGGTGCGCCGCATGCTGGAGGAATTCGATGGCT
CGCTGTTCTCGCTGCGCGGCCGCGAAGACACCCGCGGCGCCACCGTGACCATCGCGTGCC
TGCCGACGGCGGCGTTCTACTTCCTGCCCAGCGTGATGGCGCGTTTCCACGAAGCACACC
CGAACGTGCGCTTCCGCATTCTGGATATCCCGGCCACGGAGGGTCTGCAGGCAGTGGAAC
GTGGTGAAGTCGAGTTCGGCATCAACTTCATGGGCGCCAACGATCCGAATCTCGACTTCG
ACGTGCTGGCCGAGGACCCCTTCGTCCTCGCCTGCCGGCGCGATCATCCGCTGGCCCGCA
AGCGCAAAGTGGAATGGGCTGATCTGGCCGAGCACCAGCTGATCACCGTGCATCGCACCA
GCGGTAACCGCACGCTGCTGGACGGCGCGCTGGCGCGCGAGAACCTCAAGTTGAGCTGGC
ACTACGAGGTGACGCACCTGTCGACGTCACTGGGCATGGTCGAGGCCGGCATCGGCGTGT
CGGTGCTACCGAAGATGGCCACGCCGGACGGGGATCACCCCACCCTGGTGACGCGCGCGA
TCGGCAACCCGGTGGTGTCGCGCACGATCGGCATCGTCCGCCGACGGGGTGCCCTGCTCT
CGCCCACCGCAGAGCGATTCCTTCAGATGCTGATGAGCCAGTGGCGTGGGGAGGCGTGAG
CAACCGCACGGTTCACGCGCTTGTGCTGTCCTGACTCCAGGCGAATGTGCTGCTGCCACC
CATCAATCGGGCCGTCTGCATCGACCATTCCTGCAGAAGCTGCCGCGCGCCTGATTCGCC
ACCTCGCCCGATTGCCTCCAGCATCCTGTCCAGTCTTCCGCGGATCGCGCTGGACACCGG
CAGTGCGAGCAGATTCTTCAGTGCAGCGTCTGCGGCCGGGAAATCGCCCAGGCGAATGGT
GGACAGGTACTTCACCCATTGGCAGTAATCGCCCTCGAAACCGGCCTCTTCAACATACAT
CAGAAGGTCCGCAGCTGTTCTCACCCCTTCGAGCATTGCGAGGTGAGCCTCGTGCGTGCC
GCGGAAAAAGTCCTTTGGATCTTCCGGGCAAGCGACCCTCTGGCCGAGAGACATATGCAG
GTGTGGCAGGCCGTCATAGACCGGAAGTGCGAAGGTCCATACATAGATGGAGGACGGCGC
TGGGTCCATGGCAAACCCGGAGATCACATCGCGCGTGTACGAAACAATCAGAAAGTTGCC
AACCACCCGCAACCCAGCCTTCCTGGCGTTCCGTTTCATTGTCCACAGATCAATGGATCT
CATGCGTGCGCCCGACGGTTGGCGACGGCATAGGACTTTCAATGTTCAACTGGATGCCCT
GCACCATTCGCCTTCCGTCGCGCAGGACAACAAGGGCTCGATCCAGATCGCGCCTTGCAA
TGGAAATCGATCTCAGACCAAGCGATTGAGCGACCTCGCACTGCGAAAAGAAGATGTCAT
AGGTCTCCATCAACTCGGCATGAAACAGCTGATTGGGGGCGTTGTCGATCACCCTGGAGA
GGTCCGTCATGAAATTCCATGCATCCACGACCTCGCCGGGGTCGACCTCCCGCCCTGAAT
CTACAGACGAGATCAGCCAGTCGAGGTCAATGACGGACTCTCCTTCCCAGTCCAGGACTC
GGCCGCGCGTGGCAACCTGACCCTCCAGCCCTTCCTTGCTGCTATCGCAGACAGGCCTTC
CATTGCTGGACATCACCCGATCATGGTCACCTGATACCCAGGCAAACCAGATGATCCGCA
TTCCCCCTGCAACGCCGACCGGATGTATCGCTTCCACTATCGATTCCTGCTCAGATGGTT
CCATCCATCCCGGGCTCTCACGGGAGGTGCAGCCGCTCCGATGGTAACGCCAAACTCGAT
TGCCGATGACCTGCGGAGCCTCCAGCGACCGGCACTACCAGGTCAATCAACCTGCGGTTT
CCAGTCCCTTCCCCGCCGCATCCATCCGCAGCGAGGCCAGGTAGCGACAGTACTTGCCCA
CGAAGACGCCAGTGAACCCGCCGGTCAGCAGCAGGTAGGCGGCGCTGAAGCCGGCACTGG
CGGTCAGCGTCGGCGACACCGCAAATGCGACCTCGAAGCCGTACTTCACCAGGAAGGTGA
CCAGCAGCAGCGGCAGCAGGCTGAAGTCCGCGCTGCGCCAGAGCTTGCCGGTGCTGCGGT
CCAGCGTCAGCTTCAATCGACTCAACAGCAGCCAGGCAAGCGCGGCCCCCGTGGCGATGC
CGGCCAGCCACTCGCTCCAGGCGATCAGCGACGCGCCGAAACGATGGCTGATCGACCACG
CACCCCAGACGGCAAACAGGCCGGGCACGATCGCCAGCTTCTGCAGCGAGGTCTGGGCCG
GCTTCATGGCGGCAATGCCACGGGTGACCAGGAAGGCCAGGAGCAGCCAGACCCAGATCG
GCGTCTGCGAGGCGAGTTGCTGGAGCATGTTCATGAGCGGTCCCCCTGGTGAGTGGTGGC
TGAGTGGTGGCGAGGTGTCCTCGCCTTGGCGCTCACTATTCGCTTCCGCCCGGGTTGCAG
CCAGTGACAGCTGTCAGCCATCGCGGATGACCCGCCGGCATGCTGCGCGTCCCCGGCAGC
TGTCGGGGTGGATTCACCCGGTTCACCCTGAGCGGGCCGGCCCTCGGTCCGCGCTACCAT
CACCACGACGCCGCTGCGAGCCACGTGCATGTACCACGACCCTGTTCGACGCCGCCTGTG
TGCGGCGCTGCTGGCTACCGGCTGCGGCCTGTCAGCACCATCGGCGCTGGCGAGCCGGGC
GACGTTGGCGGGATGCGGTTCGCTGACCGCATTGCTGCAGGCCGAACGGCAGCCTGGCAT
GGCGGCCGTTCTGGTCGATCACGGGCGCATTGCCGCGCTGTCCACGACCGGGAGGCTCAA
TGACACCCGGCCTGCACCGATTGATCGCCATACCGTGTTCGAACTGGGGTCGATCACCAA
GCTGTTCACGGCCCTGCTGATATTCCGGCTCCAGCAGCGGCATCTGCTCGACGTCACCGC
GCCCATCGGCCAGTACGTGGAAGGGTTGCCTTCCGTATGGGCATCCACTTCGCTGCTGCA
GCTGCTGAGCCATACCTCAGGCATTCCCAACTATCTGAATGAAGACAACTTCCTGCGGTT
GATGCCGACGAATCCAGCCCCCCGTGAATTGCTCGCAGAGGTGGCCGAGCGGCCGCTGGC
GTTTGCGCCCGGTGCGCGGCACGCCTATTCCAATACGAACTACATCCTGCTCGGCCTGGC
CATCGAGCATGCAACCGGCATGGACTACTGGCGGGTTCTGCAGGAGGAGATACTGTCGCC
GCTGGGCATGCGCGATGCGGGACCGCGTCGTGCCGACGATCGGCGCCGTGTTGCCCAGGG
GCATCTGTTCCAGGATGGCCACTGGCGCGCACCGCCCCCCACTGCTCCGGGCTCGGCATG
GGCCGCCGGCGGCCTGCTCGCCAGCATCGACGACATGGCGCGCTTTGCTGTGGCGCTGGA
CCAGCATCGACTGTTGCCCGAGTCGGCCCTGAAGCGGATGTGGTGCGACACACTCCTCGC
CAATGGCAGCAAGGCGGGCTGGGGGGCCGGCTGGGAAGTTTCCGATGGCGGAAAGGTAGT
CGGCCATGGCGGCGGGACCGCAGGCTTTACCGGGTATCTCCGGCACCGTCCCACCGATCG
AAGAACGCTCGTCGTGCTAATCAATCGCGCCGGAGATATCAACCCGCAGGGCATTGCAGA
GCGCCTCGACCTGGGCATGCGTGGCTGCAATGGGAGGCTTTCCAGGCCGACGCCTTCGCT
GGATCAACCCGGCACCCGGACAACGCGATCCGTGCCATGACGCAGATCATCGGCGCTGGC
TGATGGAAATGCGCCGCCGGTACTGCGCCACCCACTCCAGCGACGGCGCAATACCGCCGA
ACGGGAAGAAATGCGGGCTGACCTGGCCATGGGCGCGGGTCAGCCCCTTCACCAGGCAAT
CGACGAACACCTCCGGCCCTGCCGTGCCGAGCAGCCGGCCGATCGAGATGCCATACCGGG
CCAGCATCGATGCACTGGCGCCCACGCCGCACATCGCGGCGTAGCGCAGCAGGCGAGAGA
CGCTGGCCGGGCCCGGCACGCCGACCAGCACCGGGACGCTGATGCCACGCGCGCGCAGTG
CATCCAGCCAGGCCAGCACGGCATCGGCATCGAAGGCGAACTGGGTGACGATCAAGGGGG
CCATGCCGCGCGCTTCGATGCTCTGGCATTTACGCTCAAGCGCCTGCCAGCGTTCGTCAC
TGCTCATTACCGGATGCCCTTCCGGGTGTCCGCCGATACCAACGACCTTGATCCCGGAGT
GCTCCAGAACACCGGTCTGGATGATCGAAGCGCTATCGGCAAACGGTCCGGCGGGCGTGG
CCAGGTCGCCCGCGATCAGCAGGCAACGCGCGACCCCGGCGTCGCCGGCCGCGCGCTCCA
GGAAGCGTTCAAGTGCCACGTGCGACCCGATGCGCCGGGCAGAGAGATGCGGCATCGGTT
CGAAGCCGAGCGCGCGCACCGTGCGTGCGGCGGCCAGGCGGGCGTCGTCATCCTCGCTGG
CCAGCCAGGGAATGGAGATGACCGTACCGCGCGGGATCCGATCCGCCTCGGCGCGCAGCG
CAGGCATGGCCTTCGCGCTGACTTCCAGTGAAAAGGCGTTGATGAAGGATTCCGCGTGCG
CTGAGGTACCGGCCGGCATCAGCGCGCCTCGCGTGCATTGCCGGCAAGCGGCGAGCTGTT
GCGGGCCAGTTCGATGAAGGCCTGCAGGTAGTCGATACCGGTATCGGCCTCGCGCGCACC
CAGGTAGATCTGCTTGGGGATGCCCTTGGCGCCCAGCCGTACGGGCACCACGTCCATGCG
CGTGGCGTACTCCTCCACCAGCCAGCGCGGCATGGCAGCCACGCCGCGGCCGCTGGCCAC
CATCTGCATCATGATGTCGGTGGTTTCGATGGCCTTGTGGCGCCGCGGGGTGATGCCGGC
CGGCAGCAGGAACTGGTTGTAGATGTCCAGGCGCTCGAACGGCACCGGGTAGCTGATCAG
CACTTCCTGGCCGAGCTGGCGCGGCTTTACGTGGTCCACCTTGGCCAGGGCGTGGTTGCT
GGCCACTACCAGCACCTGCTCGTAATCGAACACGGGGATGAACTTCAGGCCCGGCTTCAG
CAGTGGATCGGGCGTGACCAGCAGGTCGATCTCGTAACCGAACAATGCGCCGATGCCACC
GAACTGGAACTTCTGCTTGACGTCCACATCCACGTCCGGCCACGCCGCCAGGTAGGGAGA
GACGATCTTCAGCAGCCACTGGTAGCACGGATGGCATTCCATGCCGATGCGCAGCGCGCC
GCGCTCGCCCTGCGCGAACTGGCCCAACCGCTCCTCGGCCAGGTCCAGCTGCGGCAGTAC
CCGGTTGGCGACCGCCAGCAGGTACTGCCCGGCCTGGGTCAGGCGCAGGCTGCGGCCCTC
GCGCAGCCAGACATCGGTGCCCAGCTGCTGCTCCAGCTTTTTCATGCTGTGGCTGAGCGC
CGACTGGGTCAGGTTGAGCACGCCGGCGGCCGCGGTGAGCGAGCCCTGCTGTTCGACCTG
CTGCACGATGCTGAGGTGGATCCGTTCCAACATGACGATGAATCTCATTCATGGATTGGT
GAAGTAATACCATTTTACGTCATGGAAGGGCATGGCTAGGATCGGGTCATGCCTTCGGTT
GCCTGCCAGCCTGCTGACCCAGCCGGCCTGCAGGGCTGCGCACCTGCAGATGCCCGAAGG
CGCTCCCCTCCCCCGCTGATAGCGAACAGATGACCCGCCCCCTCCGTATCGTCGCCGTTT
CCGGCGGACTGCAACGCCCCTCCCGGGCCGCCGCCCTGGCCGAGCATCTGCTGGACCTGA
TCGGCGAGGACATCCACAGCGAACAGCAGCTGATCGAACTCGGTGAGCTGGCACCGCAGC
TGGCCGGTGCGCTGTGGCGCTCGCAGCTGCCCGAGGCCGTGGAGCGGCAGCTGGTTGCGG
TTGAACAGGCCGACGTCCTGGTGGTGGCCACGCCGGTCTACCGCGGCTCCTACACCGGCC
TGTTCAAGCACTTCTTCGACTTCATCGACCAGGATGCGCTGGTCGACACCCCGATCCTGC
TGGCCGCCACCGGCGGCAGCGAGCGCCACGCCCTCGTGATCGACCACCAGCTGCGCCCGC
TCTTCAGCTTCTTCCAGGCCCGCACCCTGCCCCTGGGCGTCTACGCCACCGACCGCGATT
TCGCCGAGGGCCGCGTGCACAACGACGCACTGATCCAGCGTGCGCGACTGGCCGTGCAGC
GGGCGATGCCCCTGCTGGCGCTGTCCCATCGCGCCGCGCCTCCCGCTACCGCAGAGGCCA
CCGCAACGCTTTGAATGCCAGACGCCGCCGACCTGCATCTGGATGTCACCCCGCAACCCG
GAACGCCGCCATGACGACCGATACCTTCACCTTCAGCATCACGCACATCCCCTTCAACGA
GGATTACCAGCCGGCCGAGGGCACGCGCATCACCACCAACTTCGCCAACCTGGCCCGCGG
CGCGTCGCGGCGGGAGAACCTGCGCAACACGATCAGCATGATCAACAACCGCTTCAACGA
CCTGGCACATTGGGACAACCCGAATGCGGACCGCTATGCGGTCGAGCTGGACATCATCAC
CGTGGAGATGCACATCGACGGCGCCGACGGCAGCGATCCGTTCCCGTTGATCGAAGTGCT
GCGGCCGACCATCGTCGATACGCAGACCGGCGTGCGTAGCGAGGGCATCGTTGGCAACAA
CTTCTCGTCCTACGTGCGCGACTACGACTTCAGCGTCGTGCTGCCGGCCAGCAACGAGGG
CAAGGACACCTTCGGCATTCCGGAGGGCTTTGGCGACCTGCACGGCAAGCTGTTCCAGCA
CTTCCTGCGCTCGGACGCCTACCGCGCCAACTTCAGCAAGGGGCCGGTGATCTGCATCAG
TGTTTCCAGCAGCAGGACCTACCACCGCACCGAGAACCATCACCCGATCCTGGGCGTGGA
ATACCGCCAGGGTGAGTTCTCCCCCACCGACCAGTACTTCGACAAGATGGGCCTGCAGGT
GCGCTATTTCATGCCACCGGGCAGCGTCGCGCCGCTGGCGTTCTACTTCCAGGGCGACCT
GCTGGGCGATTACTCGAACCTGGAACTGATCGGCACCATCAGCACCATGGAAGCCTTCCA
GAAGATCTACCGCCCGGAGATCTACAACGCCAATTCCGTGGCCGGCAAGGTCTACCAGCC
CAGCCTGAAGCACCAGGACTACTCCTCCACCCGCATCGTCTACGACCGCGAAGAGCGCAG
CCAGCTGGCGGTCAAGCAGGGCAGGTTCACCGAAGAGCACTTCATCAAGCCGTACCGCGC
CGTGCTTGAGCAGTGGGCCGCCCGCTGATCCATCGATTTACCAACCGCCCCAGGACACAC
GACACAATGCCGACGAAGACGCTGCTCCCCACCTCCACCGCAGGCAGCCTGCCCAAACCC
TCCTGGCTGGCAGAGCCCGAAACACTCTGGTCACCCTGGAAGCTGCAGGACGAAGCGCTG
CTTGAAGGCAAGCAGGACGCCCTTCGCCTGTCCCTGCAGGAACAGCAGCACGCCGGCATT
GATATCGTCAGCGACGGCGAGCAGACCCGGCAGCATTTCGTCACCACCTTCATCGAGCAT
CTCAGCGGCGTCGACTTCGAGAAGCGCGAAACCGTGCGCATCCGCAACCGCTACGACGCC
AGCGTGCCGACCGTGGTTGGCGCGGTGAGCCGCCCGAAGCCGGTGTTCGTGGAGGATGCG
AAGTTCCTGCGCCGCCAGACCACGCAGCCGATCAAGTGGGCGCTGCCGGGCCCGATGACG
ATGATCGACACGCTGTACGACGCGCACTACAGGAGCCGCGAAAAGCTGGCCTGGGAGTTC
GCGAAGATCCTCAATGAGGAAGCGAAGGAACTGGAGGCCGCCGGCGTTGACATCATCCAG
TTCGATGAGCCGGCCTTCAATGTGTTCTTCGACGAGGTGAACGACTGGGGCGTGGCCGCC
CTGGAGCGTGCGATCGAAGGGCTGAAGTGCGAGACGGCGGTGCACATCTGCTACGGCTAC
GGCATCAAGGCCAACACCGACTGGAAGCAGACGCTGGGTTCGGAATGGCGCCAGTACGAG
GAGTCGTTCCCGAAGCTGCAGACCTCCAGCCTCGACATCATCTCGCTGGAATGCCACAAC
TCCCATGTGCCGATCGACCTGATCGAGCTGGTGCGCGGCAAGAAGGTGATGGTCGGTGCC
ATCGACGTGGCCTCCACCACGGTGGAAACCCCGGAGGACGTGGCCAACACCCTGCGCAGG
GCGCTGCAGTTCGTGGACGCCGACAAGCTCTACCCGAGCACCAACTGTGGCATGGCGCCA
CTGGCGCGCGACGTGGCCAGGGGCAAGCTGCGCGCACTCAGCGCGGGAGCGAGGATCGTT
CGCGAAGAACTCTCGGCATAACCCTGGCTGGGGAGGAATTGTTGTTCGAATGTCGGTTTG
ACGGAGCCCGGCCGGGTATCGACCAGGCTCCACCCCGCCCCTGCACTTCCGGTCGGGTCT
TCATCGCGGGCTGTCGCGGCGCCAGTGCCTGCTTGATCCGTACCACCTCCCCCGCCCCGG
CCTCGGCCAGGCGGCGGGCCTGCTGCCGTTGTTCCCGCGAAAGCGCGGGCGACGGCGCAG
CGCCTGTTTCCGGCGCTACGTCCACCAGGCGTGCCACTGCCTCGCGCAGCCGCAGCTGTG
GGCAGAGCCGCGCAGCACACCAGCGCTCGGCGTAGCGCTTGGCCTGCCGCACATTCGTGG
CGGCCACCACCTTGGTCTGGGACATCCTGCGTGCATCCAGGTAGACCCGGAAGCCAAGTT
CGGCATGCGGCACGATGTTGGCCACCGAGCGCCCGTTCCACCACAGGTCCCAGCGCTCGC
CGCTCCGTACCCAGCCGGAGGGCCGGGTGACCGTCATGAACTCTGGAAGATCGAAGGGAG
GACTCATGCCAGGAAGGATACGAGCGCCCGTCGCACCGGCTGAGATCCGCACCGTGCGCT
TGTTCGAGACCATGAATCGTTAAGGCGCGCTTGCTTCCGCTACGCCTGCTCCGCACCGCC
GGGCTACGGGAACAAGAATTAAAGTGACGCGTCACGCTCGATGATGCTTTCGATCCAGTC
GATGTAGCGGGACACACGCACGTTGTAGACCACCTGCCCATAGAAACCCGCTTCCAGCGC
ATGCTCGGGTACGGCGGTGATCCAGGAACCGAGGCCCACCAGCTGCCAGGCCCCATCTTT
CTCGATCACCAGCGGGCCGCCGCTGTCGCCGTTGCCGAGCACGCCTTCAAGGGGAAGGCC
CTGCGGAGGCGGATCAAACCGGTACCAGAGATAGCGCGTGTTGCCGCCGGTGATCGCGTT
GCAGGCCCGCCGCAGCGTCGTACGATGCGGCCCGCCGGGCACCAGGCCAGTCGCACCATT
GCCGGTGGCGCCTCTCCCTATCAGGGCGGCAACCTGCGTGACCTCGTCGGCGCCACGGTA
GAGTGCGACCGGCGGCACATCGCTCACCGGTGCGGCGAGTTTGATCAGTGCAATGTCATC
CGATGCTGCCAGGAACGCGTGGATTTTCGACGCGCTCCCGGTTGCCATCGCTTCCTTGCC
CAGCGCCTCGGGCATCTTCCGGTAGCCGGGGTGCAGGAAGACACGCTCGACGCCGTAGCC
GTTCCCATTGATGGTGATGGTGGCGCCCCTCCCTTCCATCGGCGCGGCATGCGCGGCGGT
CAGCACCCAGCGCGGCGCGATCAGGACGCCGTGCCCCTCGCCCGGCATGTCGGCCAGCGC
GGGGAAGGCCGATGCATCGATCTGATACCGGGCGTCGTCCACATCATCACGGATGACCAC
GGCACCGGCAGTGAACGGGAGCGTGGCCAATGCCAGGAAAATCCAGCGGTTCATGGTTGC
TTGCATCCCAGCAGTTCAATCCCAACAGCCTAGGGCATGGCCCTGCCATACGGGGAGATC
GTGCGACCGATCCCCGGCGATTGCCGACGAATGCGGGGAAACGGGAGTTGAAGCCAGGCG
GGCCATGCCCTACCTGCGGCCGCGATAGGGTTCGCAGCCCACGCCATCATTGTCGCGATC
GAGGTGCGGGCCATAGCCCGGATCACCACGCCGTACCGGCGCCGCCCCGGCGGCGCGGGC
CTCCGCGCAGTTGGCAAACACCCGGGAACTGCGCGCGGGCGCGGGGGCGAAACTGCTGCG
CGGAGTGTCGACGTATCGAGGTGCCGCTGGAGCGCCTCGATGACAGTGATACTCACCCGT
TTTCCGGTTGGTGTGGCACCCCTGCTTGTCGAGCCCGCCCGGATGCGCGAGCGCATTGGC
GAACAGTGCCAGTGCGAGCATGCCGGATGCAGTCAATACGCTGGGAACGCGGCGTCGTGT
GTCCATGCCTTCCCCCTGTCAGGCACTCCTGCCAAGGGGAAGGCTAGCATGGTGTCTCGA
CCGCCAGGCTTGACGCTGCAGCGGCTGCCACTCAACGCAGGTAGTCCTTCAGGAACAGCC
AGGTGATCAGCGTCGGCAAGATCAACAAGAAGAAGCTGCGCGTGCTGCACGACCCGGAGG
CAGGCGCCGGCAGTCGCTGATCCCTGGGCGGCCACGGGCTCTGCGCCAATGCGGGGAAAT
CAATGCACCCGCGCTCCTGTTCCGTCGGTTCCGCCGCATACATCGTGGCTGGCGCCGATC
CTCCCTCGCCCCTCGCTCCTACAGTGGATTCGCGGCGACGCACGGCCTGCACCCCCGATG
GCAACGTCGCCGCCCCCACCTTTCGAGCCCACAGGAGCGAGACATGGCATGCCTTTCCCG
GACTATCGCTGGCACAGCGGCAATGCGCCCAGCCCCCTCCACGCAGGTTGAACGGAGGGG
TGCACCATGAACCAGGTCTACGTCGCAGTCTGGGATGGAGCCCACTATCTGGTCGTCCGC
AAACGGGTGCTCAACAGCTGGTGGGGCAGCAATTCCGTGGTCGTACTTTCTGCCGAGGCG
ATGGCCGCTGTGCTGGCCATCCGCAACGCGTCCGGCGGTGGCACAGAGCAGGACTGGGAT
CTGGTGAAGAAGCTGCTTTCCGGCGCCTGGCGCGCCGCAGGGTCAGTCGCCTACCGCGGC
GAACGCACGCTGCCCCGCACCATGGACGCACTGGACCGGGCGCTTGAAAGCGCCGAACGC
ACGCATCCGCAGACCGATGACATCGCCATGGAGACGCTGGCCGCTCTGCAGAGCCTGTTC
CGCGAGGACGCAAGAACCCCTCCCACGTTCAGCGCTGCGCGTGCAACCTTGCGGGAGCTC
TCCATCGCGTTGCCGCCGCCCACCCGGGGTGCGCCGAACTGGGCCGCTGCGTTGATACTG
GCACAACGCCTGGTGGCGGAAGTCGGGGCGTGGTCGGATGGCCTGCCCCCGGCGCTGGTG
AACCAGGCGGGGCAATGGGCCCTGCCCGGCGGCGGCCGCCTGAACAACGAACGCAAGGAG
CGCGCCGCGCGCCGCGAGTTCGAGGAGGAGCTTGGCATCTGGCTTGGGCAGGGACGCGCC
GCATGCGATCTGCGTGCCCGGCTGTTTCCGGATGGGGGAGGCAGCTTCTCCCTGGTTCGC
TTCCGCACCACGGCCGAGGAGCTCCTGCGGATGGCGCAGGAGGCCGAGAACAACGTCCAG
GCCAGTGCCAGCAGCCCTGCGCGCCCCCAGTCCTGCCTGGTGACCGACTGGGAGGTGGCG
AGCATCGGACGGGTGCCGGTGGCCAATCTGCGCAATGTCCTCGGGGCACGTGTGGAGGTT
CCGGGCGAAGGAACACTGGAGGTTGACGAGGCCCTGGCCAGCGCCAGGCCCGGTAGCCAG
GAGATCGACTGGTACCGGGAGATCGCCGCCCTGCTGTCACCCGCCTGAGCCTCCAGCGCG
AACCCATGTGATCCCCTGCAAGCCCAGCGAGGCCCACCATGAAAGAGAGCACGCCCGAGC
GCGAGGCCCGGCGCCACATCAGCAAGCAGCTCACCGCGCAGATCAACAACGCGCAGGCGT
ATCCCGACGTCCGCTCGGTCGTGGTCAAGGCCCTGTCGGACATCAAGGACCAGCTGCGCA
GCCTGTCCAGCAAGGTACGGCGCGACTACAGCCTGAAGCCTGACGAGCCGCTGATGTTCT
TCTACGTCAAGGGCGGCAACGCACTGGACGCACTGCTTGAACGCCCGGCCCAGCCGCCAC
CGACGCTGTTCGATTTCGGCCGGTCCGACTGGGATACGCAGGTGGTGATCAATCCCTGGA
TTCCGATCCCGGCCCAGGACGCCCTGCACGGCGGCGTGGAGGACATCGTGATCGAGGTGA
TGCTCGGCGCCGGCCTCAACATCGCATTGGAGATCAGTGTCTTCCCACCCAACCAGAATC
CGCTGGCCGGCCAAGTGGTGGATCTTGCACCGGTGGACATCCATGTGCCGCCCGGCCAGC
AGTGCCTGGTGACCTGTGACACTCCGCAGGCGTTCCGGAAGGTCTACCAGCGTGACCGCG
CGGGCCTGCATCTGTTCACCAGCGAACCGCTGAAGGGCATCGGCACCTCCACGGCCTTGG
CCAGCCCGTCCGTGCTGCCCCCGCCGCAGCCGCCACTGCCCGTGCAGCCGCCACCTGCCC
CTCCGCCGCCACCCGGCATCATCCTCAACGACGGCATCAAGCCGTTCGTGCTGTACCGCA
TGGGCTACACCTGGCACGCGCGATGGGTGAAGGATCCGAAGGCGCCTGTCGGCGACGACC
CGGTGACGCCGCGGCCGATCCTGATGGAACTGATCGATGTGACCACGCCGCGCCGCGATA
CCGTGGAGGCCGTGACAGTGTGGTCGGACATCATCCGCAACCATCTGGTGATTGCCGAGG
ATGCCGGCGCGGAAGAGCGCTGGCGGCTGCCCCTGCCCAGCATGGAGTACCACCTGTGGG
AAGGCCTGACCATGCTGTGCGAGATCGCCGCCTATCCCGGCTGGCCGGGTGCGGACAAGC
TGGAGAAGCGTCGCCGCAATGTGCAGCGCATCCACGACTGGTACCGCGACCAGCAGGGCG
ACCTGGCGACGTTCGGCAGGGTGATCGATGGCATCTCGGCGGCGCCGGTGTTCGCCGATG
ACAGGGACTGCATGCAGCAGGTCGATGCCTGCATGCGTGAGGTCAAAATGCGCATGCAGG
CGTCATCTTCGGGATTCGATCACGGCGCCCTGTCGGCCACCCACACGCATCGCCTGCGGC
AGGGGCGGCAGTGGGTCGCGCAGCGGGTCGCAACGCTGCTGCAACGCCTGCAGACATCTG
CCGCATCCTGTGGCTACAGCGACGATCTGGCGTTGGTCGGGACGCTGGCACAGAACCCCT
ACCTGGATGTCACCCAGGTGCCGATCTCCGGCGTCGACTGCGCGATGATCATCCGCACCG
ACCCTGCAACGCTGCGCAAGGCGACGGCGGCCAACTGCTTGAATGCGCTTGCCGAGGATC
TCGGCGCGCACATGACCATCGAGGATTCCCTGCACTCGACCGTACGTGCGACGGGTATCA
GTTACGAGCGAACGCTGGTGATCTTCGATGCGCCGCGTTCGCCGTCGGCGCGCGTGGCCA
AGGCGATCCTGACATTCACCACGGCTGGCCCGGTCGGTTGCCCGTTCCGGGACAGCCCCG
ACGGTTCCGGGCAGGCCATCGCGCCGTTGCTGGACATGGACAACCAGCGCAAGGTGGCAG
CCTCGATCGTCCAGGGTTTCGTGCAACGGGCGAATCTGTCCAGGCAGCACGAGATGATCC
GGGTGCTGTTGCCACAGGGGGAATGATCCTCCATCAGCGCAGCGCGGGCGGCGGGTTCCG
ATCAGGTCCGATCAGTCCCTGCCCTCCAGGATCCATGCCTCCAGCGCCTGCGTGTCCCGC
ATGTCCCCCGCGTAGCGGCGATCCGGCACGTAGGGCTCGTTCGAACCGCGCCCGCGACCG
CGGTAGACCTTCATGGGCACCGAAATCCGGCTCAGCCCACTGGGCAATGGCTGAGGCCTG
ATATCCATGTAGACACTGTCGGCGGACGTCTCGACCCCCACCTGCAGAGCGCCCAGCCGC
TTCCATAGATCCAGTGCATCCAGGCAGGCTGAGCCGCAGGAGGCGTCCGCCACGATCACC
ACCCTGCCGCTGCGATCCGGAACGGCTGCAGCGGGCGGACGCATCGGCCCAACCGGCGCG
TCCGCCGGTTCGCGCCACAGCGCCTCACCGTTCGCACCGGCACGGGCCATCCCTGCGGTG
ACCGTTTCCAGCATGTGCAGCAGTTCGGGCGACGCGTCGTGTGCTGCCTTCAGCTTCTGC
AGGAAGCCGCGCAGCTGCGCGATGTTGGCCTCCGACGTCCGCCATTCCGCCCAACTCTCG
TCACGCAATGCATCCACCGCTGCAGGCCCCCAGATCAAACGGGCCAGCGCGATGCTCCAG
TGCGACGCACCTCCGGTATTGCCGCGCACGTCCAGCACCACCCGCGGTGCCTGCTGCAGT
GCGTCGGCCACCGGGGTGATGAGTTGCTGCAAAAGCTCGGTCAGCTGCTGGGCATTGCGC
GTGGCTGGATCGGCATTGAAGCTGCTGGTGGTGATCCAGTAGCCGCCACCGGCCAATGTG
TGCCAGCCATTGGCTGGGCGGAAGCTGCGACGGGTATCGGCCAGTCGCGCTTCGCGTGTT
GCCGTATCAATCGGAAGCCATTGCAGCGTGTAGGCGCTCTGGCGCCCATCCACCCAGAAG
ACGCAGCTGTGCAACGTCGGCACGAACGGGTTGCCCTGTTCAAGCAGCACCTCGCCGCCA
GCGTGGATACGGCTCGCCTGCAGGTTCCAGCGCCCGCTGAAGTCGCCCACGCGCCACTCA
GCCAGTGCCTGTGCATCGACGCCATCACAGGACAGCAATCGCGCGCCCATGGGCGGCCGA
CCGGGGCGTCCATCCACGACCATCACCACCTGCGCGTCACCTTCGAAGCCCGTCAGGAAC
CCGGGCCATCGGGCCGGCAGCATGGGGGCGCCCGCCAATGGATTGAGACTCACGTGGCCA
TCGTTGAACGTGGCCGCATAGCCCTTCATCGCCCACCAGTAGCCGGCGAAACTGTCGACC
TGGCGCGCGCGCGACCGTGCAAGTGACAGGGCGCCGTCCATCTGGGAGACGAAGCCGGGA
TTGTGCGGGTCAACCACCCCGGGATGGCTGCCGCGCAGGGCCGCGTCAGCAGCCTCCAGA
TCCATCAACAGCGTGCTCGGCCAATCTGTGGCACAGCCTTGGGTGCCTGCTGCCAGTACC
GCGCCGACCAGCAACGATGCGAGCGCCATCGATTCACCTCTCGACTGGATTGCGCTCCAG
TCTGGCAACTTTCAGGTCTGTCGTGCCGCGCCCGCCGCAACGGGCGCGGCGCCACGTCAA
TGCAGGGGCACCTTCAGCACCGAAGGCGCGTTGGCCGGTGAGCTGAAGGTCACCGCACCG
CCCAGCTGGCTGATGCCTGCATAGCGCAGGTCCACGGTATCGACCACCAGGGTCAGGCGG
CTGCCGGCCGGGAGGTTCCAGCTGCTGGCTTCCAGGCGGAGATCGATTGTTTTCGGCTGG
CCGGGCACGGCCCCGCGCAGGGTGTAGGGCTTGTGGCTGACCAGCTGGCCGTTGCCCAGC
ACGTCTTCGGCATACAGGTAGGCATACAGCGTGGTATTGGCGCGGCTGGGCGTCACCGTC
ACCCGCACTTCCGGTGCGCCATCCAGGCGACGTGCGCTCCAGTAGATCGGGCCCTGCCAG
ACGCCGGCGGCGTTGCGGCCGACGAACGGTACATAGGCGCCGGGCGGCAGGTTGATCATC
TGCAGTGCACCGGAGGCCATCACCACGCCGGAATTGGCAGCCGTCAGCAGCCCGCTGCCG
ATGCGGTAGCTCCAGCCGGTAGCGCCACCGTTCTCTGCCAGGCCGCCAGTGGGCAGCAGC
AAACCGGAGGGTGCGGTCAGGCCGTAGCTGACGGCGCCCGCATTGGTGGCCTGCCAGTCC
GGATAGCGGCTCCAGCTGCCCTTCTGCGACTTCAGCTGCACCGCTGCCTGGCGATCGATG
CCATTGTCCACGCCCTTCAGGTAGTGGTCGAACCAGTCGCCCACGGCGGCATAGACCTCA
TTGGGAATGCCGAACGCACCGAAGGCCTCGTTGAGGGCATGGTCGCCGTGGCGCAACTGC
AGCTGCTTGGGCCCCTTCAGGCGGTTGAAGAAATCGACCAGCTGGCCCGGCGGGAACAGG
CTGTCATTGAAGGCATTGGCGAGGAATACCGCCGGCTGGTTGGCGTTGATCTCTTCAAGG
CCGCTGGCCGGGCTGCGCTGTGCGGCCACCGGCAGCAGCGAGTCCACCGCCCCCTGGTAA
TTGCCGACCAGCACATTGCGGTTGATGGTGGCCAGCTCCGCGCCGGGGCGGCCGGTGGCC
AGGCCCGCCGCCACCAGCAGGGCGATGCCCTGGGCGCTGGGTGTGTCATGGCTGTACAGC
GACGCCTGCAGGTCGGCCCAGCCACTGAGTGCGGCAACGGCCTTGATGCGGGGATCGCGC
GCCGCCGCCAGCAGGCTGGTGCCGGCGCCATAGGAGATGCCCGAGACCCCGATCCTGGCC
GGATCGGCGCGGGTGTTGTCCAGCGCCCAGTCGATCAGCGCGCTGACATCCTCGACCGTG
GCGGGCCCGGCGATGTCGATGCTGCCACCCGACTCCCAGAAGCCGCGCGAGCTGTAGCTG
ATGACCACATAGCCGCGCTGCGCCAGCGACTGTGCCACGCCCACGTACTCCACGCTGGGC
ACCGCCCAGCTGCTGGGCATGACCAGCAGCGGATAGCGCCCGCTGCCGGCATCCTGCGGC
TCGATGACGAAGGCCCCGAGAGGCGTGCCATCCCAGCTGGGAATGGTGCGATGGGTGGTC
TTGACCGTGGCGGCCCAGGCGGTGGGCGCCAGGCCGGTCAGCAGGATCAACAGCAGCAAA
AGCTTGCGCATCGTCGTCTCTCCCCGTCGGTGGTGGTGCAACGGGTCGGACCGTACCAGT
GCGAATGGTGGCTGGCACCTTGCGACGCAGCATGGCGCAAAGCGCACCTTGGTATGCTTC
GCGGCACTGCGGTCCTCCGCAGGCTCCCATCAATGCAAGGATGCCCCCCCGATGCGCAGG
ACGCTCTTCGTCGGCACGCTCTTGAGCGTGGCCAGTCTGTTCGCCCCTTCAGCCGTGGCG
GCCCGGGACCCCGACGTCACGGATGACTGCAGCGAAATCGCGCAGTTGATGTCCAACGAC
GACTTTCCGGCACTGGACGCGATGGCCGCGCGCCTCCGCACGGGCGAGCTCAACGCCGCC
GGCGAATCCCGGCTGGGCCGTTTCTACCTCTGCATGTCGCGTGCAATCGGCACGGCGCGG
CAGGAGGTGGAGGCCTGGAACCGCTGGTCGGCCTGGGCGGCGCGCTGGGTTCAGCATGCG
CCAAAGTCGCCGGCAGCCCACCTGATGACTGCACGGATTCCGCTCAACCTGGCCTGGAGC
TACCGCGGAAATGGTTACGCCAACACCGTCAATGCCGAAGACTGGGCTCAGTTCCATGAG
TACAACGCGGCTTCGCAGGCCTACCTGCAATCGCATGAGGGCGTTGCCGGCGGCGACCCG
TTCTGGCACGAGATGAGCGTGCTGATCGCGCTGCGCGAGGGCGCGGATGACGAAGAACTA
CTGACGCTCGTCGACCGTGCAGCGAAGGCCTTCCCCGACTACGAGCCGCTGCACTTCATT
GCCCTGCAGCACTTCACGCCGGCCTGGGGCGGCAGCGCACGGAAGATGGAAGCCTTCGCA
CGGCGCTCGATGGCCAGTATCCCGAAGAAAAAGCGGGCCATGCGCTACGCACGGCTGTAC
TGGTCAGCCACCGCGTATTCGGCCGATCACTTCCGCGCGGCGACACCCGATTGGCCGCTG
ATGCGCCAGGGGCTGGACGAAATCGCACAGCGCTACCCGACCATCGACAATCTGGAGACC
ATTACACGCTACGCCTGTTGGGCGCGTGACGGCGATGCACTGGATCGGTGGAATCGCCTG
TACTTGAGCCGAAGTGGTTTCAGCGAGGCGGTCATTGCGGACTCGAGCGAGCAAAGCAGG
GCCGCCTGCCTGGCGCCGGATGCTGGGCAAGAGGCTTCCTTGTAGAGCCAATCGGTGCGG
AACCGGGCCGCGGAGGATGCGCGGTCCAGCATGCACTTCACACCTGCAAGGGTGCTTAGC
ACGTACGCATGTCAGCCACGGACCGCGTGATCTGACACATCACCAGTGCTTGCACCCGGT
CACAGCTTCGCGTTCTCGTCGTTGACCAAAAGACGACAGCTTGTGACGCTTGCGACACCG
CGCGGCCTTCCGGGCCCTCCTCATCGCGGCCTCGCTCTACTGCACTCCGCATCACCCGTA
TCCGCAACGCCTTCACATGACACAGGCCGGGCCTGGTCGTGGCGGGCAGCTGCGTCCTGA
ACTCTTTGCTGGAGAATCGCAATGCGCCTTGCAAGCTTCGTCTTTGCCTTCGTCCTCAGC
GCCTTTGCCGGCGCAGCCCAGGCCCAGGTAGTCACCCTCAACAAGGGCGGCTTCGTGCTC
ACCTACGACTGCAGCATCCACAGTGCCACCCGTTACGAGTACACGCTCACCGCCGATACC
GGTTCGGCCGCACGGCCGTCCAGCTTCTACAAGGACCCGGACCTGCCGGCCGGTTGCCTG
GGCCAGACCAGCACCGCGTCCTACGCCAGCATCAAATCCGGCTATGACCGTGGCCATCTG
GTCACGTCCAACCACATGGATTACGACGCGACCTACATCCGTCGCGCCAACTACATGACC
AACATCGTGCCGCAGGTGTCCAGCTTCAACCAGGGCATCTGGGTGAAGGCCGAGAACGTG
GCCGAGTGCTACCGCGACATCGCGCCGGTGGACGTCTACGGTGGCGTGGTCTACGGCGAT
GCCGCCAACGATTATTTCCTGGCCAGCCATGGCATTCCGACGCCGGAGTTCTTCTGGAAG
ACGATCATCACCCGCGACCCGAACACCGGAACCGCCAAGGCGATCAGCTGGATCATCCCC
AACGAGGCCAACCTGGGCAGCCTGGACAATTACCTGGTGACGATTTCCGATCTGGAGGAA
CTGCTGGGCGCCAGCTACGTGGCGATCAACGCGCCGGCCTCGCTGAAGAACATGCTGCCG
GCCACCACCTGGCCGCAGCCGGCCGGGTGTGACCTGGGCTGATCGGGGGGCAGAGGAACG
TCACGATGCCTGTGCGCGCAGCCATCGTGACGCCAGCACTCTGGCCAGCAGGAACTGCAC
TGCGGCGCCGACGACGGTGGCAACGACAGGCCCGCGACCTGTCGTCGGCGCCCCAGCGGA
CAGCGCTCGCAGAAGATAAGCCATGCTGGCCAGGATGATCAGCAGCGCCGTGGCAAGCAG
GATCAGCGACACCACCATCGTGCGCGCCGTCGATGCGGGTTCCGGCGACGGCGCGCCGGC
CCATAGGCCGGCAAACGTGGCCAGCGCGCAGGCCACCAGCAGGATCAGGCTCGCAATCTG
CAGCTGCGCGGCGCCGTCGGCAACGGGCATGATGAACTCGCCGGGCGAGAATCCCACCGG
CAGCTGCGCCACCAGGATGGGAAGCAGGCAGCTGCCGGCCACCAGCGTCACCGCGCCGGC
GATGCTGGCACTGATGAGGTGATGGTGCCCGCCCTCGGCAGGAATGCGCCGCTGCATCAG
CAGCGCCGGCACCAAGGCCAGCAGCGTGAGGACCAGTGCATGCGCAAGCGGCATCAGACT
GATGGCGGCGACGCTGTAGACTGGAAACGGCAACTGCGCCATCGGAATGCGCATGGCGCG
ATCCAGCACGACGAGCAACCCGAAAAAGGCGATCGAAGCGATCACCGGGTGGCGGATCCG
CAGCGCGCCGCGACGCCCGAACAGCAGCATCGACACCAGTACCGCCGCTCCGGCAGACAG
ACTCAGGTGGAAACCGAGCTCCGCCAGCGCGTAGCCGATTTCACCTGAGGCCTCGGGCGG
GCCCAGACGGCGCCCGAATTCGACCAGGCGGAGGGCTACGGGCAGATACAGACAGAGCAC
GTAAAGCTTGGCGGCCATCGCGAACTGGATGGGGTACGCACTGAAGAATGATCGCAATCG
GTTCAAGGCGTATTCCCGTGCAGGCGCTGGGCGGGCTGACCTGGCAGTCTAGCGTTCCTG
TGGCCCGCGTGCCCCGCCCGACCCGCTATGGGAAAATGGCGGGCACGTCGCCCCTTTGGC
TGTTCCCGGAGTAGTAGATGTCCCGTTTCCCCTTCGATGCCGTGCTGTTCGACTGCGACG
GCGTACTGGTCGATTCCGAGCCGCTGGTGGCCCGTGTGCTCTCGGAAATGCTGACCGCAC
GCGGCTGGCCGCTGACCCCGGCGCAGGCGGGCGAGGTCTTCCTCGGCCAGTCCGTGGCTC
ATCTGGCTGGGCTGATCGCAGAGCGCACCGGCAAGCCGTTCACCGAGCAATGGCTGGAGG
AATTCCGCCAGCAGCGCAACCGTGCGCTGGAGCAGGACCTAGAGGCGATCCAGGGGGCGC
CCGAGGCCGTGCGTGCGATTGCCGCGGCCACCGGCGGGCGGATTGCCTGCGCCTCCGGTG
CCGACCTGTTCAAGGTGAAGCTGCAGCTGGGCAAGGTCGGCATCCTTGATGCCTTCGGTG
CCCATGTGTTCAGTGGCCAGGACATGCCGAACACCAAGCCTCACCCGGATGTCTATCTGG
CCGCCGCCGCAGCGCTGGGCGTGGACCCGAAGCGCTGCGCGGTGATCGAAGACACCGTGA
CCGGCGCCACCGCCGGCGTCGCGGCAGGTGCGACCGTGTTTGGTTTCAGCGAGGGCGGCC
CGCACCACAGCACGCCGGAGGCCCTGCGCGCTGCGGGCGCGAAGGTGATCTTCCAGCGCA
TGGAGCAGCTGCCGGCAGTGCTGGCGGCCTACGCCGCCGACGCAGCCGCCTGAGGCGGCC
TCAGCCCGCAGCGCCCAGCGCGGCGCCGCGGCGTTTCCCGGCGTAATGCAGCACGAACAG
GTACAGGCCGGTGAACAGCTGCAGGAACAGTGGCGGCAGCGGCGAATAGGTGATCCACGC
TGCAGGCTCGCCCTGCCCCAGCCCGCGGACGACGAAGTTGGCGATCACCGCCAGGGTGAA
GACGATCGAGGTCCAGCGATGTACGGGCCGCGCCCAGCCACCGCGGCTCATTGACGGCGC
CTCGCTTCGGAGCGCGCTTCGATCATCTTCCAGCCATTGCCGGACGGGTCGCGGAACCCC
GCATCGATGGCGCCGTAGCGTTCGACCGGCGCCTGGGTGAACTCCACGCCCTGCGCCAGC
CATTGCGTGTAGCGCGCCTGGCAGTCATCCACGGCCAGCACCAGCGGCGGCATTGCGCCC
TTGGCCACCAGCTGCTGCAGCGCCTGCGCGGTGGCCGCATCGTGGGTGGGCGGACCGGGC
ACGAACAGGCCCAGCTGGAATCCGTCCTGGCCGGGGCTGCGCACCGTCAGCCAGCGGTAG
CTGCCATTGCGCACGTCGGTATGCACTTCGAAGCCGAGCGTGCCGACGTAGAACGCGAGC
GCCTCATCCTGGTCGCGCACATACAGGCCGACCGTGTTCACAGTGTTTGTCATGGGACCT
CCCTCAGGTGGGATCCACGTTAGCAACCGCCTCGCGGCGGCGCTTCTCCAAAACTGCGAT
GTTCAGGTCCGGTCGCTGCGCGGCACGTGCGTGGCATTCCGGCACGCTGGCCGGCGTCGC
CTCGCCGGCGCGCTCGCGCTGGCGCACATTGCCCGGGCTGTCGCCGGTGATGTCACGAAA
GATGCGCCCGAAGGTGCCCAGGCTGCTCCAGCCGGTCTGCGCGGCGATCTCGGTGACCGG
CAGCTCGGTGTCACGCAGCATCGCCACGGCCCGTTCGATGCGGCGGCTGAGCAGGTAGCG
GTGCGGCGGCAGGCCGAATGCCTGCTTGAACGAACGCGCGAAATGCGCAGGCGATACCGC
ACTGACCTCGGCCAGGCGGGCCACCGGCCAGTCCTCGTGACTGGCGTGGTCCATCCGGTC
CTTGGCACGCAGCAGGCGCCGCAACAGTTCCGGGCTCTGGTTCATGGCGTCACCGCGTGT
GCCAGATGATGTCGCGACGCACGCCTGGCCTGCGCGGCCTGCTCGCCCAGCCAGTCACCG
AATGCGATGACCTTGGTGCTGCGGCTGCGCGCCGTCGGTGCCACGAACCAGAAACCACGC
CCGTCGCTGGCCACACCGGGATGTGCCTGCACCAGGCGCCCACTGTCCAGTTCGGCCTGG
AACAGGATCGGCGAGCCGATGGCGATGCCCTGCCCGGCAATGGCAGCACCGACATCCAGA
TGCTCCATCGCAAAGGGGGTGACGAAGCTCTCCGGGTCCGGTGGCGGAACAGCACCATGT
GCGGAAAACCACAGCGCCCACCAGTCAGGCCTGCCGAGCAGTGGAACCTCCAACGCCCGC
CGACCGAGCCCGTCTGCCGCCGGCAGCAGCGCTGGCGCGCACAGCGGAGTGAAAATGCTG
GGGAACAGGGGCGTGGCCTGCAGCCCGGGCCACGCACCATGCCCGTTGCGGATGGCGGCA
TCGAAACGCCCGGCGGCCAGGTCCTGCGGCTCTGCCGACAGGTCCAGTTCCAGCACGATG
CTTGGATGGCGCGCGCGGAAACTGCCCAGGCGCGGCGTCAACCAGCTGGTGCCCAGCGTC
GGTAGAACGGACAGGCGCAGTCGTGCCGCATCCATGTCAGCGGCGCGCATGAAACTGGCG
CGCAGCGCGTCGAAGGCCCGGGTGGCCTCCACTGCGACGCTCGCACCGGCGGCGGTCAAT
TCCACATGCTGGGCGTGGCGCAGGAACAGGCAGGTCCCGGTCTGGGCCTCCAGCCGGCGC
ACGTGGTAACTCACCGATGCCGCACTGGTGTCGAGCTCCTCGGCGGCGCGGGCGAAGCTG
CCCAGCCGTGCCGCCGCCTCGAAGGCGCGGATGGCGACAAGCGATGGCAGCTGGCGTTGG
GTCACCATAAGTGTGGCTTAGCCTGAGCCCCGATTTCCGCGTGGTCAATCCCCCTCGCAC
GCGCAACGATGGAGGCACCTCCGGCGCGGGATAACGCACATGGATCGACGGCAGTTCCTG
GCCACCCTGGCCGCCACGGCAGCGTCCACCGCCCTGCCCTCCGGGTGGGCCCTGGCCAGC
CCCAGCGCAGACTGGAAATGGTTGCAGGGCAACTGGCAGGTCCGGCACCAACGCCTGAAG
GAGCGCCTGGTGGGCGATACCCGCTGGGACGCCTTCACCGGCGCCAGCGCGGTCTGGCTC
ACCCTGGGCGGGCTCGGCACCATCGATGACAACGTCATGGCACTGCCTTCGGGCCCCTAC
AGGGGCCTGGGCGTGCGTGCCTTCGATCCGGTGTCTTCCACCTGGTCGATCTGGTGGATC
GATGGGCGCACCCCTGCCCATATCGAAGCGCCCGTGCGCGGCGCCTTCGCAGGCGATGGC
GGCAGCTTCCGTGGTCGCGATGACTTCAAGGGACGCCCCATCGAGGTCTGGTTCCGCTGG
CATGACATCCACGGCGATGAGCCGTGGTGGGAGCAGGCGTTCTCCGACGATGCCGGTGCC
CACTGGGAAGTGAACTGGCGCAACTGGTTCCGGCGCACTGCTGCGATCCCCACTCCGCTT
CCGAAGCTGCCGGATGCACCGGGCGATTTTGATTTCCTGGTGGGCCATTGGAACGTGCGC
CATCGCCGCCTGCGCGCTCGGCTGGCAGGCAGCGATGCGTGGGACGCGTTCAATGGCACC
CTGCACAACTGGCCGGTACTGGGCGGATTCGGCAACGTGGGCGACAACCTGATGGACGTG
CCTGGAGCACCGCTGCGCGGCATGGGCATCCGCGCCTGGAATGCGGCCGAGCGGCACTGG
CTCAGCTGGTGGCTGGATGGCCGCGCGCCGACCCGGATCGGCGCGCCACTGCGCGGGGGG
TTCGAGGCCGGTGTCGGCCGCTTCTTCGGCGAGGACCAGCACGAGGGACGGGCGATCCAG
ACGCGGGTGATCTGGTCACGCATCACCCCGCGTTCGGCGCGCTGGGAACAGGCGGCCTCC
GCCGATGGTGGACGCAGTTGGGAAACCAACTGGGTCAGCGACTTCGAGCGACAGGCATGA
AGGCGCTGCTGGCCGTGATGCTGCTGGCATCGGCATTGCCCGTGCCCTCCCCGCCCGTGG
TGCTGCGGATCATCGGCCCCGCCGAGCGCTTCGCCCCCGGCATTGCCTCCACACAGCATG
ACGAGATCCGGCTGACCCTGAGTCCGGACGGCAATACCGCCCTGTGGTTCAGCCGCAACC
GGCCGGGGGGGCCTGGGGGCTACGACATCTGGATCTCGCACCGCGAAGGTGACCGCTGGC
GGCCGGCCACGCCAGTGCCGTTCAACACGCCGGGGCGCGACTTCGATCCCGCATTTTCCG
CAGATGGGCGCGTCGTGTATTTCTGCTCGGACCGCGCAGGCGGCCAGGGCGGTGACGATC
TGTATCGGGTCAGCATGGGGAGCGACGGTCGATTCGGGGAGCCAGTCAATCTTGGCCCCG
CAGTGAACAGCGCGGCCGATGAGTTCGCGCCGATGCTCTCGCCCGACGGTCGTACGCTGT
TGTTCTCCAGCGATCGTGCGGGCGGTGCTGGCGGCCATGACCTCTACAGCGCGGCGATGA
TCGGCGGCGTCGCGCAGCCGGCACGGCCGCTGGCGGGAGACCTCAATACCGCAGCGCAGG
AGTTCGATGCCACCTTCCTGGGCGACGGCCGAACGGTGGTATTTGCCCGCGCCCAGGACT
TCGGCAGCGCACCGGTGCGCCAGTTCATTGCCTACGAACGTGGAGGCCGCTATGACGCAG
GCCATGCCTTGCCATCGCCCGTGAACGCGCCCAGCGGCGACAGCTACGGCGCGATGCTGG
ATGGCTCGCGCCGCGACACGCTGACCTACTCGGCGCGACGCGCCGGTGGTGAGGGACTGG
ACCTGTACCGCGTCCGCTACCGGATGATGCCGCCCTGAAGGCAGTGGGTGTCGATTTCCC
ACGCGCCCGTTCGTCGAGAGGTTGAGTACCCCAGGAGAAAATGCAGATGCCTTCCCAACA
GTCCCTTGCCTGCGCCTGCGGCCAGGTCCGCCTGACCACCACCGGCAGCCCCATCGCCAG
CGTCGAATGCTGCTGCGACAGCTGCCGCAGGGCCGGCGTCCGGATGCAGGCGATGCCCGG
CGTACCGCAGGTGCTGGGACCTCAGGGCCAGACGCATTTCGTAATGCAGCGCAAGGATCG
CGTCCGCATCGATGCCGGGCATTCCCGGCTGCACGCGTGGCGGTTGTCCAGCACGGCCGG
CAGCCGCCGCGTCGTGGCGGGCTGCTGCAATACGCCGCTCTTCCTGGAGTTCAGCGGTGG
CCATTGGCTGAGCCTGTATGGGCTGTTGTGGCCGGACGCGATACGCCCCGCCGTGGAGAT
GCGGACGATGGTCAACGATCTTCCCGACGCGTCTGTCCTTCCCGGCGACGTGCCCAACCT
GAAGACCCACTCGCTGCGGTTCCATGCCCGGCTGTTGAAGGCGTGGATCTCCATGGGCTT
CCGCAGCCCACGCATCGAGATCACGGGAGACAGCCATGCCTGAGCCCGAGCGGATCGAGA
TCGAGAGCATCACCACGCCCGGGCACATCCAGCGCGTGGATCGCGCCAAGTACATGGCCA
TGCGCGCGGCCCTGCTGCGTGCCTTGCCCAGGCAACCTCCCGGGATGACGGTGGCGCAGG
CGAAGCAGGCGCTGTTGCCGCACCTGCCCGCATCGCTGTTTCCGCAAGGCGCCACGGCCG
GTTGGTGGCTGAAAGCCGTGCAGCTGGACCTGGAGGCCAAGGGCGTGATCGAGCGTCTTC
CAGGCACGCCATTGCGCCTGTTCAAGCACGTGCCGGCCGGCTGATCAGCGCTGCGCCGGC
AGCTCCAGCCGATGCTTGCGGCACAGCCGATACACGGTCACCCGCGAGATCTGCATCTGC
CGCGCGCACTCGGAGACGTTGTAGCCGGTCTGCCGCAGCGTCTGCAGCAGCACATCACGT
TCGGCCTGGCCGCGGGCATCGTGCAGCATCGCCCCCGGCGGCGCATGCACGGGCCCTCCC
AGTTCGAGGTCACGCTCGCTGATCAGCTCGCCTTCGGCCATGATCGCCGCCCGCTGCACC
CGGTTCAGCAGTTCGCGCACGTTGCCGGGCCATTCGAAACGCCGCATCGCCTGCAGCGCA
GCGGGTGCAAAGCCACGTGCACGCACGCTGTGGCGCAGGCGGAAGCAGCGCAGGAAATGC
TCGGCCAGCAGCTGCACATCAGCGCCGCGCTCGCGCAATGGCGGCATCAGCACGCGCAGC
ACGTTGAGGCGATAGTAGAGATCACTGCGGAACCGCCCCTGCGCCACCGCGTGCTCCAGT
TCGACGTGGGTGGCCGCGAGCACCCGCACGTCCGCCCGCAGCGGCTGGCTGCTGCCCACG
CGCTCGAACGTGCCCTCCTGCAGCACGCGCAGCAGGCTGGTCTGCGCTTCGGCCGGCAGG
TCACCCACCTCGTCGAGGAACACCGTGCCGCCGTGTGCCGATTCGAATACGCCGATCTGG
CGCTTGTCGGCGCCGGTGAACGAACCACGCTCGTGGCCGAACAGCTCCGACTGCACCAGG
TTCGCAGGGATGGCACCGCAGTTGACCGCGATGAACGGCTTGCCCGCACGGCCGGACAAC
GCGTGCAGTGCATGTGCCGCCAACTCCTTGCCGGTGCCGGTCTCGCCGGTGACCAGCACC
GGCAGATCGACCGGCGCGAACTTGTGCAGTACGGTGCGCACCGCATGCAGCGCAGGACTC
TCGCCGATCAATGCGCGCGGCCCCTGCCCGCCGCACACTTCGTCGGCAGAAGGATCCTCC
GCGTCGAACTGCTGGCGCATCGCCGCCACCAGGTCCTGCAGGCCGAAAGGCAGCGTGAAC
CGCGAGATGCAACGCTGCAACAAGGGCAGCCACGCGGCAGGCGTGGCCCCTGCGCCAGGC
GGCAGCACCGCCAGCCACGTCAGATGCGCGTGCTGTTCGATCCACGGCGCCAGCAATTGC
AGGGCCGGCGCATCCAGATGGCGAAGATCCAGCACGGCGAGCAGCCGGTCGCGCCCGCGC
AGGCCGATGGCCATCGCCGGGTCGGGATGGATGCGACGCACGTACCAGCCTGCGGCTGCC
AGCGCGCTGCGCTCGTTCGCCAGCGGCTCGCCGAACCAGAGCACGCATCGTGACGCAGAA
GCCTCCGGGACCGCTGCCATGCTTCCCCCAGCATCCGGACACCGTCGGCGGACTGTCAGG
CAATCACCGGCGTGCCGCCCCTCCGCCGGGACCTCTACGGCCACCGCGGCGGCCTTTGTT
GCGCGGATCCTAGCGCTGCGCTAAACGGCGGCGCAATGAGCGGCGCGTCAAGAAGGCACT
GGCTGAAGCGGCATCGTTACAGTCCGCGGCGGCACCTGTAACACCCATGCGACAGTCGGG
CGCCTGCCTTGCCCTACGGCGCTTGGCGCTGCGCAATCCCAACATTTTTCCCACGCCGCT
GTAACGACGCGGCAGCAACGCCCCACACCCGCCAGTGCCCACCCCCCTGGCTGCCAAGCC
TTTCAGGGTTGGCACGGTTGATGCGTGGTTCCGCCGCACCCATCACGGGAGATCGGCATG
GACGGCATCACCCCCATTCGCGGCCTGCTGGCAATGCTGGCCGTGGCCCTGCTGTCGGGC
GCCGCGGGCGCCTCTGCCTCCGGTGCCCGCCAGGGCGTGAAGGCACAACCGGGCGAAATC
GTCCTGTTGCGGGATGTGGCCGCGCGGCCGGCCTATCGCATGGCGCCCCCGGGCATGGCG
CTGATCGCCGACCCGAAACCACAGCGCGAGATTGCGACGGCGCTCGGTGCGGGTACCCCG
GCAAACGCGATGGACGAGCTGAGCGATGAGGACTATGCCGGCATGGGGGCGGGGCACACG
GCTGCGACCGCGACCCCCACGGGCACCACCGTCGAACGGGTCGCCCAGCAGGCCCTGGGC
GGCACGCCGGGACGCAGCAGTGACGGCATGCTCGGCAGCAGCCTCGGTGGCGCACTGGGT
GGCCCACTGGGCGCGGTCGGGAACAGCACCCGCGGCATCGGCGATACCGTGCGCGGCGCG
CTCGCCCAGTTCCCGTTGCAGGGCCCGGCCCCGGCAGGTGGCAAGTGAAGCGGGCACGTT
GGCTGCTGCTGGTCCTGTTTGCCACGCCGTTGATGGCGCAGGCCGACGACTACAGCGGCA
TGCTCGCCTACCTCGACGTGGCCCGCATCGACGGTCACGCCCTGGCGGGTGCAAACGGCG
CCATCGCGGTGAACCAGGCGGCCGGTGACCTCAACCTGCAGGCCAACCTGCATGGCATCG
CCACCGGCGAACGCGCCGACGTGTCGATCGGCAACCGGCAACTGCGGGCCGGCAACCGCG
TGCTGAGCGCACCGGCGCACGCCACCGCCGTCATCGACGGCAACGCGCTGGCCGGTGCCA
GCGGCATCGCATCCATCAACCAGGCCAGCGGCATCGCCAACACGACGCTCAACGTCGTCA
GCGCGACGCTGGCTCGACAGGGCATACGCGAATCCGACGATACGGCCTTGGCCGCCGAAG
GTTCCGCGTTGGCAGGGGGGCGGGACGACGCCGGTCGCGGCGTCGCGACCGGCACCCGCA
GCGCCGGTGTCACCAGCACCGCGCTGCGGGGATTCGACGGGGTCCTGCAACTCAATCAGA
TCGCGGGCAGCGGCAACGACACGGCCAATGTGCTGGGCCTGGTCGTGCAGGACCGCCCGT
GACAACCACCCAACCGATGCACCACCCGATGAGAGAGAGGGCACCATGAAAGCGACCGTC
AAACGGACCATGCTCGCCATGGCGATTGCCACTGCCTCGACCGCCGCTGCGGCCAATGGC
TGGGACAACCAGAACGCCAACGCGAACATCAACCACAACCACACCGTCAGCGAAACCCGC
AACGACACCCACAACCACACCGACAACGACGTACGCAACCGCACCGTCAACGTCAATGTG
CAGAAGCACAGCACCATCCAGGCCGACGAGCGCAAGGAAAAGAACAACCACGGCGTCGAC
GTGAACCTGGAGAAGGACCTGCGCCTCAGCACCGACGTCAATTTCTCCGGCGACCCCACC
ATCACCGGTGACATCGACCTCGACTCGGCGGCCATTGCGGTGATCGACAACCGCCAGTCG
ATCAGCAGCAACGCCACCAGCAACAGCCTGGTCACCAACAGTGCCTCCATCGGTGACAGC
GTGGGTGCCGGCGCCTCCGGCAACCTCGGCTTCAACGTGGTATCGGGGGACAACAACGCC
CAGGACAATGCCGCGTCATTGTCCGCTGCCGATGCGTCCTTCAGCTTCGGCATGGCCGAC
GCCGAGGTGTTCGTCAACCAGGCCGGCTTCGGCAACGCGACCATGAACTCCGGCGTCACC
AATGCCGCAGGTCTCGGTGGCAATGCCTTCGGCGGTGCGTCAGGCAACATCGGTGTCAAC
ATTGCTTCGGGCAACAACAACGAGCAGAAGAACGCGCTCGCGGCCTCGGTCGCAACCACG
GCGGTGGCGCAGTCGAGCATCAGCTCCAACCAGGTCTCCACCGGCAACACGGTCAGCAAT
GCCGGCTTCGTGCAGTCCTACACCGATACCGTGCAGGTCGGCCTGCATGGCGGCGTCAGC
GGCCTGACGTGGGGCTATGGCGCCGGCACCTACCGCGGCACCGGCAATGCCTACCAGATG
GCCAACTATTACCTGGATACGTGGAACGGCGCACTGCCGCACCCGGGTGGCAACAGTACC
GGCCACATCGACCTGGACAACGAGATCCAGAACGCCACGATGAACCCCAACCGGCCGGGG
GTGGGCGGCCTGGGCTTCGATACGCGTGAAAGCGGCACCAGCCAGTTCGTCGAACTGGGC
GTGGCCGATCTGTACGCCAGCCTGAGCGGCACGGTCAGCACCACGCGCTGGGTGAACGTC
AACGCCACCAACACGTCGGCCTTGTCCGGCAGTGCCTTCTCCGGCGCCTCCGGCAACATC
GGCGTGAACGTGGCGGCGGGCACCGGCAACCTGCAGGCCAACAGCCTGGCCCTGGCCGTA
GCCCAGCCCAGCACCGGCGGTGGTGGCGGCAACGGCGAGTAAGTGCACCACCCCGGCCGT
CCGCCAATGGCCGGGTTCCCGGGAGCCCCTGTTCCTCCTCCCCCTTGGGGCAGGGGCTCC
CTCCTGCTGCTGGAGAACGTGATGATCGGCCACCGTCTCTCGATATGCCTGCTGGCCTGC
CTGCTGTTGCTGGGCGGTGCATCGGCGCGGGCGGGCGACGTCGGCTTCGCCAGCGTGCTA
CCCAATGGCGCACTGCTGCAGCAGAAGGTGGAAAGCATGCAGGAACGGCGCTACCGCAAC
GTGGTGCGCCAGCACACCGATTACAGCTGCGGGGCGGCCGCACTGGCAACCATCCTGCGC
CATGCCTATCACCTGCAGACCGACGAAGCGACGGTGATCGAAGGAATGATGGGGGTGTCC
GATCCAGCACTGGTGGCCGAGCGTGGTTTCTCGCTGCTCGACATCAAGCGCTACGTGGAA
TCGCTGGGCATGCGCGGGCGCGGCTATCGTATCGATGAAACACGCCTGCGCACGCTTCGC
GTTCCCGGTCTTGTGCTGATGGACGTGCGCGGCTTCCGCCACTTCGTGGTGCTCAAGCAG
GTGCGCGACGGTGTGGTCGAGGTGGCTGATCCCATCCTCGGCAACCGCAGCCTGGCGCTG
CCTGAATTCCTCGCTGCGTGGCCATCGCGTGCCGTCTTCGTGGTGATCGGCAGCGATTTC
GATCGCAACACGGTTCTGCTGCAACCCAGCGAACGGCCCAGTGCCCGCGCGCTCTACGCG
CGACAGGGGCCGATCACCGATGCCGAACTGGTCGACTTCGGCTTCAGCCACGCCGACCTG
TTCTGAAGGAGGTTCCGCCATGTTCCGTCACCGCCTGTTGATGGTCCTGCTGCTGGCCTG
CCCCGCCCTGCCCCTGCAGGCGGCGGACGCGGCGCCCGGGCGCGGCCTGAAGGAAATCCC
GGATCCCGAACTGAACCTGATGCGGGGCCGTTACACCGTGGGCGGCAATACTGTCGCCTG
GTTCGGGGTGACGATGGTCTCGCAGTGGCAGGCCAGCAACGGAAGCGTGTTGCAGGGTGC
GTTGACCCTGGGCATGGACTTCCGCGGCGGGGGCAGCCCGAAACTGAGCTTCCAGCCCAG
CGTGCACGTCACCGCCGCAGATGCGCCGCTGCCGGACACGCAGGGTCGCCGCATCGACAG
CAGCGGCCTGGCCAACGCCAGCGGCGTGGTGCAAAGCGTGCAGGTGGCCGGCGATGGCAA
CGTCGCCCGCAATGCGACCACGCTGGTGGTACGCAATGGCGCGGTGCCGGCCCTGCCGGG
TGACGGTGCCCATTCGATCAGCGCACAGGCCGAAGGCGTCTCGGCCTCCGCGGTGCTCGA
CGGCAACCAGGCACGCCTGCTGTTGCAGGTAGATGGCCAGGGCCTGGTCCAGCAATGGAT
ACGCAACGGCAGCGTCGGCCAGGGCATCGCCCTGGCCGGTGACGGCCAGATCGCCAGCAA
CCAGCTGCGGCTGGAGCTGGTGCGGGATACCGCGGGCGGCAACCTGCCGTTGAGCCAGAA
CGTGGCCCAGGCGATTGCGATGAACCGCGGCATGGGGCCGGGCCGGTAGTACCACGGCAC
GGCGTTGGGGGAAGCGCTCCACAACGCAGGACACGAACATGCACACCCTGATGAGGATCA
CCCCGTTGGCGCTGGCGGCGCTGGCGGGCACCGCCTTCGCCGCGCCACCCGCGGCGGATG
ATGGCGCCGACGTGCAGGCGCTGGCCAGCCAGCTGGAGCAGCTCAAATCCAACTACGCGC
AGGAAGTGCGGCGGCTGCGCGAACTGGACATGCAGGTGCAGGCGATGCAGGCGCGCCTGA
GTGGGAAGGTTGGCCCGATGGCCCCGTCTACGGCTGCGCCCGTCGAGCATGGCTCGCCCC
TGCAGACGTCACCGGGCAGCGAAGGCTATGCCAGCAGTGCCGCCGAGGCGCAGCAGGCAA
AGCAGGAATCGCGGCGCAGCGTGGATGATGTGAAACAGCAGCAGTCGGCGCTGTTCTCGC
GCCGCTTCACCGTCGAGAACAGCCTCACCTACGCCCGCTACGACCGCAAGCAGCTCACCC
TCAATGGCTTCCTGGCGCTGGATGCGATCTTCCTCGGCAACATCGCCATCGAGAACGTCG
AGTCCGATTCGCTCACCTACAATCTGGCCGCGCGTTGGGGCGTCAGCCCGAACCTGACGC
TCAACCTGGACGTGCCATACCTGGCGCGGCGCACCGTCTACCAGAAGGGCGGTGCCGGCG
GTGCGGCGGCCGCGATCGCGCAGGAAGAGACCAATGGCAACGGCCTGGGCGATATCGGCC
TGAGTGCGAATTACCGCTTGTTCGGCGAGCGCGGCTGGCGCCCGGAAGCCGTACTCACCG
CCGGAGTGACCGCGCCCACCGGGCGTGCGCCCTACGGCCTGGACTGGAAAGTGATCGAGC
GCGATGACGATGACTACATCCGCTTCGCCGTGCCCAAGGAACAACCGACCGGCAATGGCG
TGTGGCAGGCCAACGTCGGGCTGTCGATGGTCAAGACAGCCGATCCGGCGATCCTGTTCG
CCAACCTCGGCTACGTGCATTCGTTCCCGCGTGGTTTCAGTGACATCGACAGCAACCCCG
ACACGGTCAACCCAGGTGACGTGAAGCTCGGCGGCTCGGTCTACTTCGGCGCCGGCGTGG
CCTTTGCGTTCAACGAGCGCACCAGTCTCAGCCTGTCCTTCAGCGACCGCATCAGCGCCC
GCGCTTCCACCCGTTTCCAGGGCGGGAAGTGGATGAAAGTGATTGGCAGCGACGCCAACG
CGGCGTCACTGAATCTGGGTGTGACGTATGCGCTCAACCAGCACACCACGCTGGTGACCC
TGCTGGGCATCGGGCTGACCCCGGATGCACCGGACTTCACGCTGGCGTTCAAGATCCCTT
ACATGCTCTGACCCGCCCGATCCGGCGACGCTGTGGCCGACAGCCCCTCGCCGCCGGATC
GCGCTGCCCACGCGCAGGCCCTGTGTGTGCTCCAGGGCAACGCGCCAGCGCTGGCGACGA
CGGCGATGATCATCAGTTCCGCCGTATTCACGCCGCACCTTCACGGTGATCCCACCGCAT
TCTCCGTCGATTCCGCCAATCCGGCGGCGGCGCCATTTCCTACTCTGGCCCCACGGTGAA
GCCCAGGCCGCTGCAGGCAACGCACCGTGACACTGGATACCACGCACTTCCACCCTTTCG
CAGGAGCAGGACATGGCATTTCCAACCGCGGTAAACGACCAGATCACCGATTCGGTCACC
CAGGCCAACACCAAGGTGCTGGGCGACGCGCCCGCCGTGGCAGTGGGCAATCTGTACCAG
GCCACCGCACAGGCGCTGGCCAATGCCGCCCACAACGCCACCAACGCGCAGCAGCAGTCC
TACGTCACCGCGCAGTCGGCCACCACCATGGGCGTGGCCACTCTGTACTCGATCGATACC
GCCACCACGGCGGTAGCGAGCAAGGAAATCCTCAGCACCCGCGTCCGCGGCCTGGGCTCC
TGATCTGTCGTTCCATCGCTGACCCGCCAACCTCAAGGAGATCGACATGGCATTCCCGAC
CGCTGTAAACGACCAGATCACCGATTCGGTCACCCAGGCCAACACCAAGGTGCTGGGCGA
CGCGCCCGCCGTGGCCATGGGCAATCTGTACCAGGCCACTGCGCAGGCGCTGGCCAACGC
CGCCCACAACGCCACCAATGCGCAGCAGCAGTCCTATGTGACGGCGCAGGCGGCCACCAC
CATGGGCGTGGCCACGCTGTACTCGATCGACACCGCCACCACCGGCGTGGCCACCAAGCA
GATCCTCGGCGCGTGATGCGCCGGCAGGCAAGGAGCTGAGCCATGGCATTTCCCACGGCC
GTCAACGACCAGATCACCGACTCGGTCAGCCAGGCCAACCTGCAGTTGCTGGGCGTGGCG
CCTGCCACGGCAATGGGCACGCTGTACCAGGCCACCGCGCAGGCGCTGGCCAATGCCGCC
CACAACGCGACGCTCGCCCAGCAGCAGATGTATGTCACGGCGCAGGCCGCGACCACGATG
GGCGTCGCGCTGCTCTACGCCGTCGATACCGGCGCCACCGGCGCCGCCACCCGGAAGATT
CTCGGCTGATTCCATTGAGTGCCGGCAATCTCCGTTCCTGTAGTGCTGTCCACCCTAGGA
GCTTCCACCATGGCATTTCCCACCGCCGTCAACAGCCAGATCACCGATTCGGTCTCGCAG
GTCAACACCAAGGTGCTTGGCGATGCGCCAGCCATCGCAATGGGCAACCTGTTCGTGGCC
ACCAGCCAGGCGCTGTCCAACGCCGCGCACAACGCCACCAACAACCAGCAGCAGTCCTAC
GTGACCATGCAGGCGTCGACCACCCAGGGGGTGTCCACGCTGTATGCGATCGACACCGCC
TCCAACGGCGTGGCCACCCGCGAAATCCTGGGCCTGCGCTGACGTGTCGGCCCGGCGTGA
CGCCAACCACCGCGCCCCCGCCCAGGGCGGCGTCACGTCGGGCCCCTGATCGATGGCCGC
ATCGCCCGCCACCGGCTACCTGCTGGCAACCACCAGCGCCGGATCCGGTGTGGCGATCGC
CCTTGCCCCCTCGTTCGCGATGTCCGCCACCTACCTGGCGATGGCCGACAGCCTCGGCCT
GGCAATGCAGAACGCGGTGGCCAACCAGCAACGCGGCCAGGTGACCGCCGGCGCAAGCCT
GGCCCAGGTCCTGGCCCTGATCATCCAGAAGGGAGCCGTTCCGTCATGAGCAGTGAGAAC
ACCGTCAACAGCCAGATCGTCGACAGCGTCAGCGCCGCCTCGACGTTGCTGGTGGCCCAG
GGTCCGGCGCAGTCCTTCAGCATGCTGGACATGGTGATGCTGGAGACGCTGGGCACCGCC
ATGCACAACGCCGTCGCGCGCCAGCAGGGTGCAGGCATGGTCAGCAACGCAGCGGTCACC
GCCACCTGCGCGAAGATGATCAACGCTCCCTGGCCGGTGCCGCCACCCGCTCCGGAACCC
CCTCCGCCGCCACCACCGCAGGTCATCCCCCTGCCCGGCCCGGTGCCGGCGCCCCCTTCG
CCTGCGGCGGTGATCGCCGCGGCCACCGCAGAAGGAAAGACCGCCATCAGCGTCCTGCAG
GCACAGACCCACGGTGCCACTGCCGACGCTGCGGCCGCTACCAGCAGCCTGCATGCACTC
CAAACGCTTGCAGGCAATGCGGCAGCGCCCGCGCCCGGTCCTGCGCCCGACCCCGCGTCC
GGTCCGGATCCGGACGCAGGTCCCGCCCAGGATCCCGCGCCAGACTCCTCTTCCCCTTCC
CCTTCCCCGGCAGACGACGCTGACGCCGGGGCCTGACAGACTGCAGGCCGCCTGCGGCCC
CACCCGCCCATCAAGGAGCCCGTATGGACCCGAGCAACGTCAACGCCCAGATCATCGATG
TGATCAACCAGGTGCAGACGGCCACCATGTCAGCGACCGTCGTGACGACCAGTGGTGCCG
GCAAGGCCTACCAGTCGGTGGCCCAGTCTGCGGCGATCGCCGTACAGGATGCCGCCGACG
CCCTGCGCAATGTCTCAACCATCGCGACCACCGCGGCCGGCGTGGCCATGGCCCAGTACC
TGGCGACGGGGGACGAAAAGTATGCAAGGGTGCTCACGCAGGCGCAGAACATGATGCAGG
GGGCCACCGCCGACTTCAACCGCGTCGGCAATGCCGCTGCGACCGTCCTCAAGGAATTTC
CGGCCCAGTGAGGCCGCCAGGAGATCCACGCATGAGCATTTTCATTGCCGGTCGTTCCAT
CCCCCAGGCCAACCTGATCAGTCAATCCTGCAGGCATGTCCTTCAGTTCATCGACGGCGG
CGAGCACTGGTTGAAGTGGGCCATGGAATCGCATGAGCACCGCTACGCCTTCTCCGACGA
GGGCACGATGCTCGATGGGGTGCAACAGGGCCTGCACGGTTCGCGCATGACATGGTTGCC
GCGCACCGGGTTGCAGATCGGCCCGGTCAAGCTGCTCAGCCTTGGTGCCAGCGACCTCGG
TGCCCTGCGCAACATGGAGTTTGATGACGAGACACGCCTGTCGCACAACGAGGCACAGCG
AGTGCTGGAAAAACACCGGCTGCTGACCAACGCCGAGCTCGGCGCCTCGCGCGCGTTCCT
GGCTTCGATCGGCGCGGTCGACGCACCCCTGCTGCAGCAGCTGGACTTTCGCGAATCGGT
GGCGCTCCACCAGCTGGCCGGTGAGGTGGGCATGTCCGCCGCAGGGCGCGACGACCTGGC
CGACGCTGCCGGCTTCGCGCTGCTGCACGCGCGCAGGCCCATCGAGTTTGCCGACTACTT
CCGCTTCTACCAGCGGGTGAGCACAGGAGGTGGCAGCCGCGAACATCGGCTGACGCGTGC
CACCCGTGCGTTGCAGCAGGTGCTGCCGATCCTGTTCGGCTTCCTGGACGGGCCGCAGCT
GCCACAGTTGCCGTCGCCAGAGCAGGTGCGCGAGGCGATCGACGCAAGCCTGGCCGCGCA
CCGGCAGATCGGCTATGCCCGCATCTCGCTGGCCGCCCAGCAGATGGCGGCCTGCTTCGA
CGACGAACCCGAACTGCTGCAGGATGACAGCCGGTTGCGCGAGGCCGCGCGGTGGCAGCT
GCGCGATGCGCAGGAATTCCTCAACGAACATCCGGTTTCCCGTGGCCGGCTGGGCCAGGA
CGGTGCCAGCGTGCAGTTCGCGATCGATGGTTCCAGAGCGAAGGCGCTGATACAGGTGGA
GGACAATGTGATCACCCTGCAGGATTACCGCCGAACCCGCCGCCACCTGGGCGATGAAGC
GCGGGTGGATTATCAGAAGGATGCAGTGTGAACCCGGCTCCGGCGCCAGATGGCGATGGC
GTGCAGGCAGCAACAGAGGCCTTTGCTTCGGCAGCCGGCGCGGCCGTTGCTGCCGGACGC
CTGGCGGCCCGGCAACAGGCGCAGAAGATCTTGGCCGATGCCCAGGCGGCATTGCGCCAC
ATCCTGGGGGAGCGCAGTGACGGTGTTCCCCCCTCATCCCCAGCAGGAGCACCGACGATG
ACCTTCCCGACCCCGCTTCCCGGCAAGCCCACTCCCGCCCATCCGGCGGGCAGAACCCCG
ATGGAGATCGCCCAGGAACTGGCGGACGCCGCAATGGCTGCCAGTGAAGAAGGCATCCGC
GCCGCGATGAAGGTTTCGCAACGCGCGGTCGAGGCCGCCGCCGAGGCCGCGCGACGCGCG
GACGAAGCGGCCGAACATGCCGTGCAGCGCGCTGCCGAAGCCAACGCGCGCTGACGCTGC
GTCTGCCATCCCAACGCCCCGGGCAGGCCCGCGCCTGCACCGGGGCGTTGCTTTTACTGG
TGCGGGCTTCGCCGGTAGCTGCGCGGGCTGACCCCTACCGCGCGCCGGAAGCTCTTTTCG
AAGTGGCTCAGGTCACCGAAGCCGACCTGCAGTGCGACATCGGTAATGCGCAGGCGCTGC
CCATCCCGCAGCAGCTGCTTGGCGTGCTCGATGCGCAGTTGCTGCAGCAGCAGCTTGAAC
GTCGTGCCCAGCTCGCTGCGGAACAGGAATCCCAGGTGTGACTGGCTCACATGGGCCTGA
CGGGCAAGGTCGCCCAGCGTGAGCGGCTCTGCGGCATGGTCCTTCAGGTAGGCCAGAGCG
CGTTTCAGACCGTCGTGCAGGCCTTCATGCGCTGCCCGCGGCGTATCCGGCTGCGCGGGC
GCAGGACCGACGGTCTGCTCAACCGCGGGCAGCCGTTGCGGGGCGCGCCCGACATCGCTG
GCAACGTGGCCTGCAGCCAGATCCGGCGCGTGGCGTGCAAGATCCTCACGACGGATGCAT
CGGCCACCGGTCATCACCGCCAGCCGGACCACCACCCGCTCCATTTCCAGCAGATTGCCG
GGCCAGTCGTGCGCGCACAGGGCTTCCAGCACATCGTCGCCCAGCACGCGGGGATTGAAT
CCATGCAGCTCCAGCGAACGCGCCGCCAGCGCGCCGATGTCCTCCACCCGTTCGCGCAGC
GGTGGAATATCCACGGTCAGGAACTCCAGCCCAGCCAGCAGGGCGCGCGAGAACTGCTTC
TCTCTCACCCGTTGTTCCAGGTCCGCGCTGGTCGACGCGATCACCCGTATCGGGCCGGCC
GCCAGCGCGTCAGCTTGAGCGGCAGGCAGCCCACGCATGCGATGTGACAGCTGCCCCTGC
AGCGGCACCGGCAGTTCGTCGACTTCGTGGAAGTACAGCGTCCCGCCCTGCGCGCGCGCG
AACCAGTCGCTGGCTTCGCCCAGCGGGTGAACACAGTTCACTTCCACAAACGGGCCCTGC
CGGGAAGGGCCGCCACTGTGCAGGGCGGCGGCCAGCTCCATCTTCTCGGTACCAAACTCG
CCGCGCAGCAGGACCGGCAACGGGCTGGCCGCCGCGCGTTCCACGAATTCATCCATCTGC
TTCAGCGCCTCGCCGGCGCCGACCAGCAACAGCGGCCGGCTCAATGCCTGTTCGGCCCAG
GCCTTGGCTTCGTAGCGCTTGATCAGATGCGCGCAACGCTGGGCAAACTGCTCCCCCAGC
GCCAGGGCACTACCATCCAGCCGGCCCTTCTCGCCCTCCAGGTGCAGCTCACCCAACACC
TCGCCGCCATAGCGGATGGGAACCCGCTGCAAGGAAACCTCTTGCCCGGACGCAGCTGGC
AACCCCGCAGCTGCCCCTGCCACCGCACCACGCAACCGCACTTGGCCACCCCGCATCACC
TTGTGCTGGGACAGCTCCTTCACGAACGCGCCCAGCAGCTCGGGCAATGACGGATAGGGC
CGATAAGCGCGCTGCAGCATCTCACTGACTTGCCTGTGCATCGAAACTCCCCTTTGGAAT
GGCGACCCGATGCATCTGCAACGGGCGATCTCGCGATGCAGGCCCTCCGGCATCATCGCG
GGATGCTGCGACGTCCACGCCGCATGCCGTGCCCGCTGGTCGCACCGCTGGTGCCGTGCA
CGCTGTCCGCTCCCGCAGTGCCGGGAACTGCCATCGCTGCTGGAGGTCGGCAAGGCGGAC
GTCGTCCAGGCCGGGGTCGTGCGCCACAGGGCGGCACTGCCTGTGACGCGGCGCTCCCTG
TGTTCCGGCCATCGCGTCCCTGGATTATGGGAAACGAGTTTCCAGAAAATAAGCATGATA
ATGACGTGAATATCCGCGCCGGATATTTGTCGCCCGCGTTTCCGTGCACCGCGCACCGCA
AAGCAGGTGAAGGCAAGGCGCCGGGATTCCATCCACGCTGATGATCAACGCGTCTGAGCG
AACCAGGGACGGGAACGTATTGCGCCGCCGCGACGGCTGCACCGCCTGCTCGCCCAGGCC
CGCAGGCCACCGCGCCTGCCTGCCGCGGCGCCGCCCCCGATCAATGACCCATCGACCAGC
AGAAGATTGCGCACCACGCACGGGTGGCATGCCTTCCGCTGCACCTGGCCTGTCGGCATA
CTCGCGCTCCCGACCGCAGCACGATCAAGGAGATCGACCGCATGGACCGCACCCCGCCAC
CCGTGCCCCCCAGGAACTACCTGATGTGGGCCATCCTGAGCATCATCGCCGGCTTCTGGC
CGTTCGGCATCGTCGCCACCGTCTACGCCAACCGCAGCACGTCATTGGTCGCCAGCGGCC
AGATCGGCGCGGCCACCGAGGCTTCGCGCAAGGCGCTGCGCTGGATGATCGCCTCCTTCC
TCACCCTGCCACTGTGCCTGGCACTGATGATCGGCTATGCCCTGATCGCGCGCGGCATGG
CCTGAAAGCCTGCCGTCGCCGTCGCGCCATGATGAATGGCAGGCGCGCGCGGCGGTGGCG
GCGGCCCATCCCGCTCCTCTATAGTCAGTCCAGCTCGGCAGGCATGGTGCCTGCCCTCGA
ATCACAGGGAGTTGGACATGGGTCTGGTACAGGCGGTGAAGGGTGCGGTGGGTGGTGTGC
TGGCCGACCAGTGGAAGGACTTCTACACCGTGCCCACGGGCCTGCCCTCGACGGCGGCCC
TGTTCGCGGCGGTACCGCGCGGCACCAATGCCGGCCGCGGCTCCAATACCAGCGGCTCGT
CCAACATCATCACCAACGGCTCGAAGATCATCGTGCCGGAGGGCTACGGCCTGCTGCTGT
TCCAGGACGGCGCGATCACCGCGTTCGTCGCCGAACCGGGTGGCTACGAGTGGCGTTCGG
ACGATCTGAACTCGCAGTCGATCTTCGCCGGCGACGGCCTGGTCAGCACGTTCATCAAGC
AGAGCTGGGAGCGCTTCAAGTTCGGCGGCCAGCCGGGTTCGCAGCAGGCGGCGTATTTCG
TGTCGCTGAAGGAACTGCCGGACAACCGCTTCGGTACCCAGTCGGAAATCTACTGGGACG
ACGGCTTCCTCAGCACCCAGGTGGGTGCGGTCACGCGCGGCTCCTACACGCTCAAGATCG
TCGACCCGATCCTGTTCGTGAAGAACTTCGTGCCGGCCAGCTACCTGCAGCCGGGTCAGG
TGTTCGACTTCACCGACCTGGACAACGCCGCCGCCAGCCAGCTGTTCAATGAAGTGGTCG
GTTCGCTGGCCCCGGCCTTCAGCCTGTACACGAACGACCCGGGCAAGGGCAACCGCATCA
CCAAACTGCAGCAGGATTCGCTGGGCTTTGCACAGAGCCTGTCTGCCGCCGTCGAGCAGG
GCTACCAGTGGAAGTCCGACCGCGGCCTGGCCATCGTCAAGACCGCCATCGTCTCGATCG
AGTACGACGCCAACACCCGCGAACTGCTGAAGACCGTGCAGCGCGCCGATGCCCTGTCGG
GTTCGCGCGGCAATTCCAACCTGCAGGCCAGCGTCGCCCAGGGCATCCAGTCGGCCGGCG
AGAACGGCGGAGCGGCTGGCCTGGTCGGTGTCGGCATGGCCTCGGGCATGTTCGGTGTCG
GCGGCATGCAGCAGCCGGTCGCCCCGGCTGCCGACGACCCGGTGGCCAAGCTGAAGAAGG
CCAAGGAAATGCTGGATCTGGGCCTGATCACCCAGGGCGACTATGACGCCCTGAAGGCCA
AGGCACTGGGCCTGTAACAGCAGGACGCACAACGAACATGTCCGATCCCCGAAACGGCCC
GCCGCCGCTGCCCGGATCCGCGCCCGCGACGCCGCCGCCCTTGCCGGCGGCGTCGTTGGA
TGGGCCCGGTTCGCCGCAGGACGTCCCTCCCCTGCCCGGCAGCTTCCCGCTGGACACCTC
GAAACTGCCACAGGCCATCCGTGATGAAGTGGAAGCGCCCGACCCGGTGGCCATCGATAC
GTCGGCCAGCGAGCTGAAGGACGGCCCCAACCGCTGCCCGAAGTGCGGCGCCACCGACAT
CCGGCCCAAGGCCGGCACCGACATCCTGGTCTGCCTTTACTGCCGTCACGAATGGCATGG
CGCACGCGTCGAGGAAGAGTTCGGCCTGGGCGAGGCCATCGACCAGCTGCGCGGTACGGT
CATTGCCTCTGGCGCACGTGACATCGACGCCGACACCTCGGCACTGATGACGTTCAAATG
CACCGGGTGCGGCGCTGAAGTCACGGTCAATACCGAGAGTACGATGACGGCGCGCTGCCA
CTGGTGCCGCCATGTGTTCGGCGTCAACGAGCAGATCGCCAACGGCGCGGTGCCCGATGC
AGTGCTGCCCTTCCATATCAGGAAGGACGATGCGGTCGCGCGCATCCGCCAGTTCGTCGA
CAAGCGCCGCATGTTCGCGCTGAAGGCATTCAAGGACCAGTTCACCCCGGAAAACGTGGT
GGGCGTGTTCCTGCCCTACATGATCGTCGACAGCAATGTCAGCGCGGCCGTGGCCGGCAA
GGGTGAGATCCAGACCCGGCAGTACACCGTGGGCAGCGAGAAGAACAAGCGCACCCTGTA
CGACGCCGATGTCTACCAGGTCGAGCGCCAGGTCGACTTCACGGTCGATGACCTGCCACT
GGAATCCTCGGCCGAGCGCGGGAATCTCGATACCCGCGCCAATACAAACAACATCATCAA
CACCATCCTGCCGTTCGATACCAAGAACGCGGTGAAATGGAACGCCTCGTACCTGGCCGG
CTTCACCTCCGAAAAGCGCAACCTGGATGTGGAAAAGCTGCGGCCGCGGCTGGAAGACCA
GCTGCTGTCGATCGCCCGCGCACAGGTGGAAGGTTCGGTGAAGCGCTACAACCGTGGCGT
GCGCTGGGAACAGGAGCAGCTGGAGGTGCATGGCACCCGCTGGGTGTCGATGTACCTGCC
GGTGTGGTTGTACTCCTACCACCAGCCCGGCAAGAACGGCGGCATGCTGCACTACATCGC
GGTGAACGGCCGTACCGGCGAAACCATGGGCAGCGTGCCCGTGCAGCAATGGAAGATGCT
GCTGGCGGCACTGGCCACCGGCACCGTCATTGAAGCCCTCGCAATTGCCTTCCTGGTGGC
ATCGACATGAGCGACGACAGTGGCCTCTGGCTGTTGGCGGCAGGTCCGGCCGGCGCAACC
GCGCTGTACTGGGCGCTGTACCGCTATTACCGCAACACCGACAAATCGCACTCCTTCGAG
CACGAGACCGCCATCGAGGCCAAGCCGGTCACCGGCTCGGACCAGCAGGTAGGCCGGGTT
ACCGGCACCGAGGAAAAGCGCATCCGCGGTGACAATGTGTATGAGTACCGGAAACGGGTG
GTGCGGGTAAAGCCCGACCCATAGCGCCAGGCCCTGCCTGGCCGCGGGTAGTGCCGGCCG
CTGGCCGGCATTCCTTCGGTTCCTGGGCGCCAAGAGGGAGCCGGCCAGCGGCCGGCACTA
CCCTTCGCTGGGCTGCCCCAGCGCACACCCTCACACCGTCTCCCGCCCCACCGGTTCGAT
ACTCGCGCGGTCCGCCCTTCCGAGGATGCTGCAATGGCTGCCGTGCTCGCCCGTACCTGC
CTGTCCGCGTTGTGCTGCCTGGCCCTGCCCGCCCTGGCCCAGGACGCCTCGTTCGGCTTC
GGCGAACAGACCACCCACACCGACCAGACCACGCAATCCAGCAGCACCCGGACCCAGAGC
AGTGGCGCGGTGACCACCCAGACCACCACCAGCGGCAGCTCGCAGTCCGGGTCACGCAGC
GAAAGCAAAGAGATCGACGTGGGCTTCGGTTTCCACGACGACAACGACGACTGGGGCCGC
GACCGCCACCGTGGCGGCCGCGATGTGCGCGACAGCGATCTGTTCGGCAGCTGGACGCTG
GGCCAGGAGAACGGCAACACCTGCTCCATCGAGCTGAAGAACATCGAGTGGTTCGGCGGC
TACAGTGCCTACGTGCCCGCCGGCTGCCCGGATGGCTTCTTCTCGGCCAACCGTTGGGTA
CTGTCGGGCAACCAGCTGCTGCTCACCGACACCAGCAACACCGTGTTCGGGCGCTTCCGC
GCGTCAGGCGGTGGGCGCTGGACGGGCTACCGTGAATCGGATGGGGCGCGTTTGTACCTC
AATCCCAAGGGGCACTGATCGCGCCGTGCACGCAATGGGCACGCGCTGATCGGGAAGATC
AGGCGTCCGCCCCGCCCCGCCGCCGAAATGTCCGCTCCCACCGGTTCCCGTCTGGTCATC
TATGCCGCCCTCGCGGGCAACCTGGCCATTGCCATCGCCAAGTTCATCGCTGCCGGCATC
TCCGGCAGCTCGGCCATGCTCAGCGAGGGCGTGCATTCGCTGGTCGACACATTGAATGAA
CTCCTGCTGCTGTACGGGCTGCGCCGTGCCGGCAAGGCGCCAGACCCGGTACATCCATTC
GGCTATGGCCGCGAGCTGTACTTCTGGAGCTTCATCGTCGCCCTGCTGGTGTTCGCCGCT
GGCGCCGGCGTCTCGGCGTACGAGGGCATCCAGCACATCCGCCGGCCGGAGCCGGCTACC
AACCACGCGTTGAGCTACAGCGTGCTGGGCATTTCCATCCTGTTCGAGGGGGCCTCCTGG
TGGGTGGCGCTGCGCGAGTTCCGGCGTACCAAAGGCAGACTGGGCTACTTCGAAGCCTTC
CGCCGCAGCAAGGATCCGTCCACCTTCACCGTACTGCTGGAAGACAGCGCTGCGTTGCTC
GGGCTGGGCTTCGCGTTGATCGGCCTGGTGGCCGCGCAGGTGCTGGATATGCCGGTGCTT
GATGGCGTGGCGTCGCTGTGCATCGCCGGCGTGCTGGCCGCAACCGCCTTCCTCCTGGCC
CGTGAAACCAAGGGCCTCCTGGTTGGAGAGCCTGCCCACCCTGCGGTGGCCGAGCGGATC
ATGGCGGTGGCCGAAACCGATCCGGACCTGCGTCGCGCGAACGGCGTGACCACCATGCAG
ATGGGACCGGAACAGGTCGTGGCCATGCTCAGCGCCGAGTTCGAGGACGATCGGCAGACC
CCACAGATTGAAGCCTGCATCACCCGCATCGAAACGGCGGTAAAGCGCGAGTATCCGGAG
CTGGTGGCACTGTTCATCAAGCCGCAGACGCCCGAGGTCTACGCCGCCCGGCGCGCCACG
CTGGCGGCACCGCCCGCGCCGGAATGACGCTGCGTCTGCGCCCGTTTCACCAGTCCAATG
CCACAGTGCCACCAACATCTGCCCGAACCTGCCTCTACCGTGCCGGATTGGTTGCCCGCC
TCTCTCCAGATCCTCCCGCGCAGCTTCTACCGGCGCCCGCCCGTCGAGGTTGCGCCCGAG
CTGCTCAACAAACTTCTGGTCCGTGACGATGGCCGAACGGGTCGCATCGTTGAAGTCGAA
GCGTACGCAGGCAGCGTCGATCCGGCGGCGCACTCCTATCGCGGGCAGACGCCGCGCACG
GCCAGCATGTTCGGTGAGGCCGGCCACCTGTATGTCTATTTCACCTACGGCATGCACTGG
GGCAGCAACGTGGTCTGCGGAGAGGTCGGTGAAGGCGTGGCGGTGCTGCTGCGGGCCATC
GAGCCGCTGGCGGGCCTTGAGCGCATGCACGAGCTGCGCCCCGCCGCGCGCCGGGATCAC
GATCTGGCCAGCGGCCCCGGCAAGCTCTCGCAGGCATTCGGACTGGACCGCAGTTTCGAC
GGCGCCGACCTGGTGACTGGCAGCCATGGCATCGTGATCGCAAGCGATGGGACCCCGCCT
CCGTCCGACCCGCTAATTGGTCCACGCATCGGCATCACCCGCGCTGTCGATTTCCCTTGG
CGCTGGCACATCCGTGACAATCGTCACGTATCGATTCAGCCACGGCGTACTCCCGCCCCT
GCGAGGAAACGATGATGACCCCGCTCGACAAACCACTGCGACGCGAACTGGACATCGATG
GCCGGCCCCATACCCTCACCGTGGACCCCGAAGGCCTCAAGCTGGTCGAAAAGGGGCGAC
GCAAGGGCATCACGCTACGCTGGCAGGACCTGGTATCCGGTGATGCCGCACTGGCCACCG
CCCTGCAGGCATCGCTCCAGCAACACTGAGCGGGCGCGGCCACCTCACATCGGCATCACT
CTGCCATGGCGATACATAACGCCGTGCGCACTAGCGTAGCGCCAGCCAGCTGCCGCAACC
GCCCTCGCTACCCAGCCCTGAAAAGCGCCATGGACGAAGCCGAACGTCTGCTCGAAATCG
AACGACTGCACCTGCTGGATACGCCCCCCGAGCCGGTGTTCGATGCCATCGTCGCCGCCG
CCCGCGCCGCGACCGGCATGACCATGGGGCTGATCACCGTGGTGGCCGAAGACCGGCAGT
GGTTCAAGGCCAATATCGGGCTGGAGGCCGTCACCGGAACGGCCCGCGAGATCTCCTTCT
GCACGCATGCGATCCGCCACGACGAGCTGTTCGAGATACCCGACGCGCGCCAGGACCCTC
GCTTCTCGACCAATCCCCTGGTGACCGCCGGGCCGCGCATCCGGCATTACGCCGGCATCC
CGCTGGGCTCGGCCCATGGTGCACGCATTGGCACGCTGTGCCTGCTCGACCCGATGCCCG
GCGTGCTGTCCCCCTCCCAGCGCGAACTGATGGTGCATCTGGCGCGGGTCACCACCCAGG
TGCTGGAACAGCGCAGTACCCTGATGGCGCAGGTTGGCCAGGCGAAAGCGCTGCATCGCG
AGCTGAAACGCAGCGAAGACTTCCTGGAGCGGACCAACCGCGCCGCCCGGGTGGGCGGCT
GGGAGATGGACCTGGTCACCAACGAAGTGCGCTGGACCCGCGAGACCAAGCAGCTGCACG
GCGTGCGCAGCAACTTTGAACCGACGCTCGACACCGCGCTGTCGTTCTACCGCGAAGACA
GCCGCAACATCATCCGCGCGGCCGTGCAGCGTTGCATCGACGAAGGCACGTCCTGGGAGG
TGCAGCTGCCAATGACCACCGCCGACGGGCGCGCGATCTGGACCCGGGTGGTCGGCAGCC
GGCAACAGGTCGACGGCCATCCGCGCCTGGTCGGGGCGATCCAGGACATCACGGACGAGC
GAGCCGCGCTCGACGCGCTGGAAGCGAGCGAGACCCGCTACCGGCGGCTGTTCCACTACA
GCCTGGGCCTGATCTGCACCCACACGCTGGACGGGACATTGACCTCGGTGAATCCCGCGG
CGGTGCAGTCGCTGGGCTTCGAGGAAAGCCAGATGGTCGGGCGCAGCCTGTGCGACCTGA
TGCCACCGGAAAAACGCGAGGGCTTCAAGGCCTACCTCGCTCGGATCCAGGCAAACCACA
CCGACGCTGGCGTGATCGAGCTGATTGCCGCCGACGGTACGCGCCACTACTGGGCGTACC
ACAACGTGCTCGACAGCGAGGCCAGCCCGCCCTACGTGCTGGGGCATGCACAGGACGTCA
CCGCGCTGAGGATGCAGGAGCAGCAGCTGCGCGAAATGTCCTTCAAGGATCCCCTCACGC
AGTGCTACAACCGGCGTTACCTGCACCGGCTGGATGAACTGATTGATGAGCGCTGGGCCT
GCGTGATGTTCGATCTGGACCACTTCAAGCACATCAACGACACCCAGGGCCACCGCCGCG
GCGACGCCGTCCTGGTCGAGTTCGCCACCTTCCTGCGCTCGCCGCTGGGCAAGGAGGAGA
CGGTGGTGCGGCTGGGCGGCGACGAATTCATGGTGGTACTGGTCGCGCCCGCGGATGGCC
GGTTGAGCGAACTGGAGCACTGGTACCAGGACCACGCTGCGCTGTCGCCCAGCGCTTTCT
CGATGGGTGCAGCCATCAATACGGCCGGTGAGCCCGTGGCCGACACCATCCAGAAGGCGG
ACAGCCGCCTCTACCGGACCCGCGCGCGCGTGCGCCGCGAGCGGCGCGAAGGCCCTGCCG
TGCGTTGATCACGCCGCCCGCACCGTCACCCACGTCGGCGCGTGGTCGCTGGCCTTTTCC
TGCAGACGCACCCAACGGTCGACGCCAGCGTCCTTCAGTCGCTCCGCCAGTACGGGATTC
AACAGCAGATGATCGATGCGCAGCCCACGGTCGCGCTCGGCATGTTGGCGGAAATAGTCC
CAGAAGGTGTAGATCGTGGCGTCGCCGTGCACCTTCCGCAGCGCATCGGTCCAGCCCTGC
GCGAGCAGCCGCTCGAAGGCATCGCGAACCTCGGGCTGGAACAGCGCGTCGCGGCGCCAG
GCCTTGGGGTCGTAGACGTCGGCTTCGGTGGGAATCACGTTGAAATCACCCAGCAGCAGC
GCCGGGTGCGGCAGTTCGACCAGGCTGCGCGCATGCCGGATCAGGCGCTCCATCCAGCGC
AGCTTGTAGTCGAACCTGGGCCCGGGCTGCGGGTTGCCGTTGGGCAGGTAGAGGGCACCC
ACGATGACCCCGTGCACCGCCGCCTCCAGGTAGCGGCTCTGCGTGTCGCTGGGCTCGCCG
GGCAATCGGCGGCGGCTCTCGACCGGCGTGGTCCCGCGAGCCAGCAGCGCCACGCCGTTC
CAGCGCGCCTCACCTTGCCAGAGCGCACCGTACCCAGCCTCCTCCAATGACGCAGCCGGA
AACGCGGCGTCGGTCGCCTTCAGTTCCTGCAGGGCAACCACGTCCGGCGATTCCCTGTGC
AGCCAGTCCAGCAGCTGTGGCAGGCGCGTGCCGATGCCGTTGACGTTGAACGTGGCAATA
CGAAGCGTCTTGCGTCGGGCCATGCAGGAAGCCTCCTCGGTGCCGGGAATGAGCATTCAC
TGTGCGCGCCCGGGCATGCACGGGCCGTGGATGCCACGTCATGATGCGGTGCCATTCGTT
TCACGAACCGCTGCCACGCGCGACAGCAGGCTGGTCACCCGTGAACAGTGCCGGAGAAGC
CCATGGCGGTGCGTCCGCTGCGCGCCATCTACCAGATCGACCCCTACCTGTTCCGCGACA
GCGACGGCCGTGGCTGGGGCACGCTGGATGGCATCACGGAAAAGCTGGACTACCTGCAGT
GGCTTGGCATCAGCCATGTCTGGCTGCTGCCGTTCTACTGCAACGCCGGCCGCGATGGTG
GCTACGATGTCACCGATCACTACCGTATCGATCCGCGCCTGGGCGACCAGGCCGCGTTCC
AGCGCCTGGTCGATGCCGCCGACGCACGTGGCATCGGCATCATCGTCGAACTGGTGATGC
AGCACACCGCCAGCGCGCACCCGTGGTTCGTCGCCGCGCAGCAGGGTGACCCGGCCTGGC
GCCGCTGGTACCTGTGGAGCGACCACATGCCTGACGACGGCCTGCAGCCGATGTTCCCGC
CGATCGAGGCCTCTGTCTGGACCTGGGATGCCGAGGCCGGCGCTTTCAACCGGCACATGT
TCTACCGGCACGAGCCGGACCTCGACCTGGCCCATGCGCCGGTACGCGAGGAACTGCTGC
AGGTAATGACGTTCTGGCTGCAGCGCGGCGTGGCCGGCTTCCGCGTCGACGCGGTCCCGT
ACATGGTCGAGCGCGCCCGCCACGCGGACCCGCGCGACGACGGGCTGTGGCTGCTGGAGG
CGATGCGCGCCACGGCAGACGCGCAGCAACCAGGGCTGCCACTGATCGGCGAAGCGGATG
TCCGCGCGTCCCGCTACGGTGACTTCCTGTGCCACGGGCGGCGGCTTTCGCACCTGTTGG
ATTTCCACCTCAACAATCACTTCTTCCTGGCACTGGCACGCGGCGATGCCAGCGAAGTGG
CCCGGGTCATGGCCGAATACGGCCCGCACGCGCCGCCGGACACACGCATTGCCTGGCTGC
GCAACAATGATGAACTGGACCTGGAGCAGCTGGAGCCGGATGAGCGCGAAGCGGTGATGG
AACGCTTCGCTCCTGAGCGTGGCATGCGCATCTATGGCCGTGGCATCCGCCGTCGGCTGG
CACCGATGCTGGACGGCGACATCGCATGGCAGGCGATGGCCTGGGCGGCGCTGCTGTCGC
TGGGCCAGGTGCCGGTGGTGCGCTATGGCGAAGAGATCGGCCTCGGTGATTGCCTGGAGC
TGCCCGAACGCAATGCCGTGCGCATGCCGATGCACTGGCACGGTGGCCCAGGGGCTGGGT
TCACCGACCAACCGCGGCATGCCTGGCGCGCGCCACCGGCGGATGGCCCCTACGGTTACC
GCACGGTGAATGTCGAGGCGCAACGCGCGATGCCGGGCTCACTGCTGCTGCGGGTGCGCG
AGCTGCTGCAGCAACGCAATGCCCATCCCGTGCTGCAGCAGGGGCCACACACGCTCGACC
CACCCTCACCCGCGCTGCTGATGCTCCGCTTCGGTGAGGCACCCCATCAGGCACTGGCAC
TGATCAACTTCGGCGACAACCCGGTTGAGGTGGACGTACCCCTGCACGGCCCGCTGCACA
CGCTGGTGGGCCACGGCGCCAAGCTGCAGGGTCGCCGCTGCTACCTGCAGGGCCATGGCT
ATACGTGGCTGGCTGCCGAGGGTGCCTGAGTGCGCAGCGCAGGCAGTACGTGTTCGGCGA
AGTCGTCGATGAAGCGTTCCTGCTCGCGGTTCACGTTGTGCAGGTAGATGCGATCGAACC
CCAGGGACTGCAGCTCCTGCAGCCAGGCCCGATGCTGGCCCAGGTCTGCCGAGACATGCA
CGTGCTCGCGCACCACCTCGGCGCTGACCGATCGGGCCTGTGCTTCGAACTGTTCGGGCT
GGTCCAGGCCTTCGGCCAGTTCCGGCGGCAGCACGTTGGCGCTCCACTGCTCCATCGCGC
CTTCCAGCGCCGCCTGTTCGGCGCGCGCGTAGGAGAGCTTGGCCTGCAGGTACATCGGCT
TGCCCCTGCCGCCGCCGTCCTCGAACGCCGCCACCACACGCCGCAACTGCGCCAGTGGCT
GGCTGATGGTGATCAGGCCATCGGCCCAGCCCCCCATCCAGCGTGCGGTTTCCTCGGTGA
CGGCCGCCCCCAGCAGCGGCAGGGGAAGCGCCGGGCGACTGTAGAGCCGTGCCTGGCGCA
CCCGGAAGTCACCGTCGTGGTCGACCTGCTCGCCGCCCCACAGCCGCCGCATCACCTCGG
CCGCATCGCGCAATGCCTTCTGCCGCTCGCGCTTGGCTGGCCACGGCTGGCCGGTGATGC
GCTCGTTCAGGGCCTCGCCGGTACCCAGCGCCAGCCAGATCCGGCCCGGCGCCAACTGTT
CCAGCGTCGCCGCTGCCTGTGCCACCAATGCCGGGTGCTGGCGCAGCATCGGGCAGGTCA
CCATGCCCAGGGTCAATGCGCTCTGCACCGCCAGCGCGCCGGCCCATACCCAGCTGTGGC
CGGACTGCCCTTGCGCAGTCGTCCACGGGTGGAAATGGTCCGAGCACATCAAAGCCTCGA
ATCCCGCCTGTTCGGCGCGCAGCGCCAGGCCCAGCAAGGTGGCGGGCGGGAACTGCTCAT
GCGATGCGTGGTAGCCGATGGTCATCACGGATTCCGTGCGGGGACTGGACACGATGGCAA
CACCCCTCCAGCTAAAACGGCGTCATGGAAACGAACACCTCCTGCATCGGGCATCGACGC
TGGGCTATCGCCGAAGGCTACATTCCAGCCTGGAGCAACGGCCCGTCGCCGGAGATGCAG
AGTCACGAAACCTGCTGCGTCCTCAATGCGGGCAACGAGGACGCGCATGTCACGCTGACC
CTCTACTTCGAGGACCGCGATCCTGTCGGTCCCTACCGGATCACCGTGCCAGCACGACGC
ACCTGCCACCTGCGCTTCAACGACCTGCAGGATCCGGCGCCGGTACCACGCGGCACCGGC
TTCGCCACCCTCATCGAATCCGACCAGCCGATCATCGTGCAGCACACGCGGCTGGATTCA
CGGCAGCCGGCCAACAGCATCATGACCACGATCGCCCATCCGTTGTGAAGCACCGTGCGC
AGTCGTCCACGCTGCCACGACACCGCGCCCTCCGGCCGTTTACCCGCGCCGAGCGAGACT
GCCGCCAGGTTCCCTTTCGGAGAGTGACGATGGCCCTGCCCGACTACCCACGTCCGCCGT
TCCCGGCGCAGCAGCAATCCTTCCCCGGCAAGACCGCGCAGATGCAGCCCCGGCCGGACC
ACGGCGAGGACAGCTACCGCGGCCATGGCCTGCTGCAGGGCAAGAAGGCACTGATCACCG
GCGGTGACAGCGGCATCGGCGCAGCGGTGGCCATCGCTTTCGCGCGCGAGGGTGCCGACG
TCGCCATCGCCTTTCTTGATGGCGAGCAGGACGACGCCCGCCATGTGCAGCAGCAGATCG
AACAGGCCGGGCGCAAGGCCGTGCTGGTGCCCTGTGACATCAGCGACCCGGCGCAGGCGC
GCTCGCTCGTCGACCGCGTGGCCAGCGAGCTGGACGGTCTCGACATCCTGGTCAACAACG
CGGCCTACCAGCGCTACTACGAACACTTCGACGACATCACCCTGGATGACTGGAAGCGGA
CGTTCGATACCAATGTCCATGCCGTGTTCAATCTGACGCGGTTGTGCGTGCCACACCTGC
GCGGTGGCGGCGCGATCATCAACACCGCATCGGTCAATTCCAAGCGACCGACCCCGAACA
TCCTTCCGTACTCTGCGACCAAGGGCGCCGTCGCCAACCTGACGCTGGGGCTGGCGGGCC
TGCTGGCCGAGCACCAGATACGCGTCAACGCCGTGCTGCCCGGCCCGATCTGGACACCGT
TCATTCCGGCAGGCATGGCCTCCGAAGAGGTCGAGCAATTCGGCTCGCAGACGCCGTTCG
GCCGCCCCGGGCAGCCCGCGGAACTGGCCTCGGCCTACGTGATGCTGGCTTCGGACAGCG
CCAGTTATACCTCCGGTGCCTTGCTGACCATCTCCGGCGGCGCGGCAACGCTGTGACCGC
CCATGGCCGGACTGCCTGCCTGGATCGCGGATTGGCTGCTGGTGGTGGTACCGGTGGCCG
AGGTGCTGGTCATTCTCGGGGTGGCCTGGCTGATGGTGCGTGCGCTGGCGTGGCTGCTCG
TGCAGGCCCGGCAGCGCGGCAGGCTGGCTCCAGAGCTTCATGTAGGCCTGCGCCGCGGCG
GTGCTTTGCTGCTGTATCTGGCGGCTGCGCTGCTGATACTGGAGCGACTTGGCGTTTCGC
GCTCGGTGCTGTGGACCGCGCTGACCGGGTTCATGGCGGTCGGCGCGGTGGCGTTCTTCG
CAGCATGGAGCGTGTTGTCCAACCTGTTCTGTTCGTTCCTGATCGTGGCTACGCGTCCGT
TCCGCATCAACGACACGATCGAAGTGCTGGAAAGCGTGGACAAGCCGGGCCTGTGCGGCC
AGGTGGTGGACATCAACCTGATCTACACCACGCTGAGTGACCGTGGCGAAGGCGCGCGCG
GTTGTCTGCTGCGCGTGCCGAACTCGTTGTTCTTCCAGCGCATCACCCGGCACTGGGGTG
ACAGCGGCTATTCGCAGCTGCCGGGCAGCCTGCCGATAAAGGGCAAGGTGCGCTGAGTCG
CTGTAGAGCCGAGCCCATGCTCGGCTCGCTGCGCGCAGCGCAGGGTGCGTCGCGGCCGAA
CGGAGCGCAGCCGAGCGTGGGCTCGGCTCAAGGTGCCACAGCGGGCGACCCTACTCCGCT
GCCAATGCCTGGATCGGGTCCAGCCGTGCGGCGTTGCGTGCCGGGAAGTAGCCGAAACCG
AGCCCGATCGCAGACGAACATGCCAGCGCGGCGAGCACCGGCCCTGGCGTGAACAGGAAG
GGCACCCCCAGCGACAGCAGGCTGGACAGCGCACCCACGGCGAAGGCCAGCAGTACGCCC
AGCACGCCACCGGACAGGCAGATCAGCACCGCCTCGATCAGGAACTGGCGCAGGATGTCG
CCCTGCCTCGCCCCCACCGCCAGCCGCACGCCGATCTCGCGCACGCGCTCCTTCACCGAC
ACCAGCATGATGTTCATCACGCCCACGCCGCCAACCACCAGCGCCACCGCCGCGATCGCC
GAAACCAGCGCCGCCATGGTCTGGCTGGATTTCATCACCGCCTTGCGGATCTGGTCCGAG
TTGTAGATGAAGAAATCGCGACGACCATGCAGGCGCTCCAGCTCGGCGCCCAGCGAGGCC
TCGGCGGCATTGGTGGGTACGTTGTCGCGTACGCGCACGGTGATGCTCTCCAGGCGCTGG
CTGCCCAGCAGCCGGGAGGCAGCCGACGTATAGGGAACGTAGACGGTTGGCGTGGCCCCA
CCGGCGAATGCATTGGCACCCACCACGCCGATCACCTCGACCGGCATGCCGCCCAGCAGC
ACCGTGCTGCCGACGGGGTTGCCAGTGAACAGTGCCTTCGCTGCCTTCTGGTCGACCACG
CCCACTGCCCGATGCGCCTCCACCTCGGCATCGGTGAAAAACCGGCCGGCCTTCAGGCGA
AGCCCGCGCACGCGCGGCAGATCGGCACCGGCGCCCAGCACCTGCGTATTGGCTCGTCGG
CCGCCCTGCAGTGCTGCTACCGAACCGCTGAGGTTGGGGCTGACACTGTCCACGTAACTC
AGGGCGGCCAGGTGATCGGCATCGCCTACCACCAGCGTTTCGATCTCCGCCGAGCGCGGG
TCACCGAAATCGGCGCCCGGGAAGATCTCCAGCGTGCTGGCGCCCAGCGCGCTTATCTGC
GCCTCGACCTGCGCCTGCGCGCCTTTGCCCAGCGCAACCACGGTCACCACCGCGGCCACG
CCGATGATGATGCCGAGCATGGTCAGCAGGGTGCGCAGGCGATGGGCCAGCATCGAACGC
ACCGCCATGCGCGTCGCCTCGCGCACGGCATCGATGCGGGCGCGCCGCTCGGTAGCCGCC
GTGGGTGTGCGCCCCGGTTCGTCCGCACGCCGCCGCACCGAAGGGCCGCGCTCCTGGCGA
TCCGCCACCACACGCCCATCGGCGATCTCGATCACCCGTGACGCGTGGGCAGCAATCGCC
GCATCGTGGGTGACCAGGATCACGGTATGGCCCTGCGCATGCAGGCGCTTGAGCTCCGCC
ATCACCTGCCTGCCACTGGCATGATCCAGCGCGCCGGTCGGCTCATCGGCCAGCACGATC
GCGCCGCCGTTCATCAGCGAGCGTGCGATGGAGACGCGCTGCTGCTGGCCGCCGGACAAC
TGGCTGGGCCGGTTCGCGGTCCGCTCGCCCAGGCCGAGCGTTTCCAGCAGCAGGCGGGCA
CGCGTGGTGCGCGCATCGGCCTCCACCCCCGCATAGACGGCGGGCAAGGCCACGTTCTCG
GTGGCACTGAGGTTCTCCATCAGGTTGTAGCGCTGGAAGATGAAGCCGAAGTGCTCGCGG
CGCAGGCGCGCCAGCTGGTCAGGCGACATCTGCTCGGTCGCAGCCCCCTCCACGCGGTAG
CTGCCTTCGGTCGGCCGATCCAGGCAGCCCAGGATGTTCATCAGCGTGGACTTGCCCGAA
CCCGAGGGGCCGATGATGGCGATGAACTCGCCGGCATCGATGCGCAGCGAGACCTCCTTC
AGCACCACCACCTCGCCGGCGGCCGAGCGATAGGCGCGGGATACGCCCTTCAATTCCAGC
AGTGCGTCGGCCATGCTCACATCCCCAGCAGGCTGGTGGGTTCGGCATCGCCACCGCTGG
GCGCCTGGCCGACCACCACGTTCTCGCCCGCTTCCAGGCCAGAGAGGATCTGCACGGCGG
TGGCGGTGCGCAGGCCGGTAGTCACAGCGCGCTCGTGGGCGCGGCCTTTCGCATCGACTA
CCCGCACGGTTGCGCCGTTGCCGTTCTTGTCGTCGGACTCGCTCAGGGCGGTCAGCGGCA
CCTGCAGTGCATTGGCCACGCGTGCCAGCTGGATCGTCACTTTCACCGTCATCGAAGGCT
TCAGCATCAAGCCCGGATTGGCCACGTCGAACAGCCCCGCGTAGTACACCGCTTTCGGCG
TCTGCGCCGATCCGCCGCTGTTGCCGCTGGACGCGTCGGCAATCGACGACGGCGCTGGCT
CAAGCTGCTGCAGGTGCGATTCATAGCGGCGCCCGCTCGGTCCCAGCGTCGAGAACCACA
ACGGTTGGCCGGGTGCGATCAGTTCCACGTCAGCCTCGGCGATCTCGGCGCGCACCGTCA
TCGTGTCCATCTGTGCCAGCATCACGATGGTCGGCGTGGTCTGCATCGAGTTCAGCGTCT
GCCCCGCCTTGGTGACGATGGCCACGATGTAGCCCTCGGACGGCGACACGATACGCGTGT
AGCCCAGGTTGATGCGGGCGGTTTCCACCTGGGTCACCGCTTGGTCGATCTGCGCCTGCA
ACGCAGCGGCATCCGCGCGCGCCGCATCGCGCGCCACACGTGCCGCTTCGAAGCCTTCCT
GCGAGACCAGCCGCGACGCCACCAGCTGCGACTGGCGATCGTACGTGCGAAGGGCCTGGC
GGTAGCGCGCCTGGCTGGCCGCATGTTGCGCACGCAGCGCGTTGGCGGCGGCTTCGGCAC
TGCGCAGGGCAATGCGCTGCGGTTGTGAATCCACTTCGGCAATCAGGTCGCCGGCCCGCA
CGTGCTGGCCCAGCACCACATGCAGGCGCGTGACCTGCCCGGAGACCTGCGCGCCCACGG
CCACCAGTTCTTTCGGATTGACCCGGCCGACCGCCTGCACGGTCTTTTCCAGACCGGCGA
CCCTTGCCGGTGCGGTGATCAACGCGGCATCCTCGCCATCGGCAAACGCCCACCAGCAAC
CGCCGCCGGCAAGAACGGCCAGCGTTGCGGCAATGATCCAGGTCCTGCGGTTGTTCATCG
AAACTTCCGGGGGTGCGTGCAGTCGCCCGGTGCGACCGCCAGGGCCGCAGTCTGGAAGCC
CCAGGTGGATGTTTCTTGGAGCCGCTGTGGAGATTGGATGGAGACGCGACCGCCGTTCAG
GGACCGCGTCGGCCGCTGAATCCATGGCGCGGCTCCACGCAATCTCGACACAATCTCGAC
CAAGTCTCCATCAACGGTCGCTAGCCTCGGCGGCCTCGCCGACTGCCAGCCTGCCGTGCC
CCTTTCCTACCCGGACCTGCCACCCCTCGATGTGCGCCGTGCCTACCTGGCGTGGTGTGC
GCCTTCGCCGTGGTTGATCGCACTGGTGCTGGCATCGACCAGCACATGGATGTGGGTCGC
ACCGTATCCGCGACTGCCGTTGCTGGCCGGCTTCGGGGCCGCCGCCCTGCTGGGGTTCCG
CAGTGACGGGCCCGGACGCACCCGCCGCTCCGGGTCGCTCGCATCGCTGGCCTTGATCGG
CCTGGCGTTCTGGTCGGCAACACCTCCGGCCGCCAACGTCAACCTGCATCTGCTGCTTGC
GCCCGCCACCGCCGTGGTCGCCGCCCTGCTGGCAGTGCGCCTGCGCGCCATCGTGGGCAT
GGCCTCGCGGCTGCAGGCCCGGGTGAACGCCACCCCCATGGCCTCGCGCTGGAACGCGCT
GCCTGCCGCGGTGTCTACCCTGACGCTGCAGCAGCTGCGCGGCGCGGGTTCGGTGGACCC
CAGCCTGCAGCGCTCGCTGGTGCTGGCCACGCTGGCCTGGGCGGCCAACGAAGAGGCGCA
GGCCAGGGAACGCCGACGATGACCCCGCCCCTGTCCCGCCCTGCCCGCCCTTGGCCTCGA
ACCTGCCGCTCGCAATGAAATACCAACCCCGTAACCGACAGCTCCCCTTGGTGCTGATTG
CCGAAGATGAGGGCGAAATCGCCGAGATCCTCGGTGCCTACCTGGCCCGTTCCGGCCTGC
GCAGCGCCCGCGCCGCCGACGGCGAAGCAGCCCTGGCCAGCCATCGCCAGCTGCGCCCGG
ACCTGGTGCTGCTGGATGTGCAGATGCCCAAGCTGGATGGCTGGCAGGTGCTGAGCGAAC
TGCGGCGTCGCGGCAACACGCCGGTGATCATGCTCACCGCGCTCGACCAGGACGTGGACA
AGCTGACCGGCCTGCGTGTGGGCGCTGACGACTACGTGGCCAAACCATTCAATCCCGCTG
AGATCGTTGCACGCATCCAGGCCGTGCTGCGCCGCAGTGCCCGCAGCGTGGCCGAAGAAC
CCACCGGGCTGATCCGCCAGGGCCCGTTCGAGATCGACCTGCGCAGCCACGAAGTGACGG
TCCGCAACGGCGAGCAGGCGCACGCACTGAACGTCACCCTCACCGAATTCCGGCTGTTGG
TGCACATGGCGCGCGCGCCGCGCCAGGTGCATGCGCGGGTGGACCTGCTGCACGCCTGCC
TGCCCGAGGGCGATGCGCAGGAGCGCACCGTCGACAGCCACGTCAGCAAGCTGCGGCGCA
AGCTCGAGGATGTCGGCGTGATCGGCATTCCCGCCACCATCCGTGGCGTCGGCTACCGCT
TCCTGGACTGAATGATGACTGCGAAAGGCAAGAGCATCGGCCGCCAGATCAGCCTGTCGA
TCACCGTGGCCTCGCTGTGTTCGACGGTGCTGTCGATCAGCGGCTTCTACCTGTTCTACT
ACCTGCTGGAGGTGTTCTATCCGCGCTGGTATGACGAGCCGAAGTCCATGATGCCCTCCG
GGCTGGAGTGGCTGTGGATCGGCCTGACCGCCACCGTGGTGGTGGCGTTGGCCACCCTGA
TCGCGTCTCGCCTGACCCGGCGCATCATCACCCCGTTGAATTCGGTGGCCGCAAGCCTGC
GTCGCGTGGCCAGCGGTGACCTGGAGGCGCGCGCGCGCGGCGGCGACACCTCGATGGCCG
AGGCCGCCACGCTGGTCAACGACTTCAATTCCATGGCCGAGCGGCTCAGCCGGATGTCCG
AGAACCGCGTGTTCTGGAACGCGGCCATCGCACACGAACTGCGCACGCCGATGACCATCC
TGCGTGGCCGCCTGCAAGGCATCGCCGAAGGTGTATTCGAGCCGGGCCCCGAGCAGTTCA
ACAGCATGCTCACCCAGCTGGAGGGACTGACCCGCATCATCGAGGACCTGCGCGTGGTCA
GCCTGGCCGAGAGTGGCCACCTGGATCTGCGCCTGCAACGCAGCGACGTCAGCGTGCAGG
TGGCGGCGGTGGTGGAGGCGATGTCCGAGGCGCTGACCGAAAGCGGCTTCTCGGTGAGCC
TGGACGCGCGGCCGTCGCTGGCGGACTGCGATCCGGCCCGCATCCGCCAGGCGGTGCTGG
CATTGCTGGAGAACGCCCGTCGCCATGCCATCCCCTGCCCGCTGCGGGTGCGCGTCACCC
TCGCTGAGGGGCAGTGCGCGGTGGCCGTGGAAGATGGTGGCCCCGGCGTGCCGGACGACC
TGCGCGACAGCATTTTCGAAGCCTTCCAGCGCACCGATGTGTCGCGCTCACGGCAGAGTG
GGGGCTCAGGTCTCGGCCTGGCGGTCGTGCGTGCGATTGCCGTGGCCCATCACGGAACGG
CGCAGTGCCGAGCTACCGAGCGTGGCGGCAGTTCGTTCGAGATCCGCTGGCCGGTGCACG
TGCGCCGTTGAGGCCGTAGACGCTGCCCTGGCAGCGGCCCACCTTGGTGGGCACCACGCG
CGTGGCTGAACGCCGCCGATTTCTCCACGCAATCTCCATCATCCCTCCATGCCCGCTCCA
AAGGGCTGCAGATACTGGGCGCGACCCGGCAGATGGCAGGCATCCGTCCCCTGCCCTGTC
CCCGACCCCCCCAGGCATCCCATGGAACTCCCCCACGATCCAGCGGCCGCCGCCGGCAGC
ATCGGCCAGCAGAATGTGGCCGCCACGCTCAAGGCCATCCTGCGCACCTACCCCTGGCAG
CTGACCGGCACGTTCTCGCTGGTGGCGCTGGAGAACACCCTGCTGCTGGCCTATCCGTTG
TTCGCCGGCTTCGCGGTAGACGCGATCATCAGCGGCAACATCGGCCATGCCATCTCCTAT
GCCGGCGTGGTACTGCTGTTCTGGCTGGTGGGTGCCGCCCGTCGGGCGGTGGATACGCGC
ACCTTCACCCGCATCTATGCCGATCTGGCAGTGAGCGTGGTGCAGGCGCAGCGCCGGTTG
GGCCAGGCGACGTCCACTTCGGCGGCACGCGTGGTGCTGGCCCGCGAGTTCGTCGACTTC
TTTGAAAAGCACGTGCCGATCATCGCCACCGCGCTGGCATCGATGTTCGGTGCGGTGGCC
ATGCTGCTGGCGATCGAGCCGATGGTCGGTGCCGCTGGCCTGGTCACCCTGCTCGGCGCC
CTGCTGGTGCCGCCCTCGTTCGCACGCCGCAACGAGCAGTTGCACGGCCGACTGAACAAC
CGCCTGGAACACGAAATCCGGCTGGTCGACCGGGTCAGCCCCTCGGTGCTGCGCCGCCAC
TACACCACGCTGTCGCGCCTGCGCATCCTGCTGTCCGACCGCGAAGCCGGCGCCTATGTG
GTGATCGGGCTGGCTGCCGCGGCATTGTTCGCGCTGACCATCGGCCGCCTTGCCACCAGT
GAAGGCGTTACACCGGGCCACGTCTACGCGGTGATGACCTACCTGTGGACCTTCGTCGGC
AGCCTGGACGATGCGCCGTCAATGGTGGATCAGCTTGCGCGGCTGAAGGATATCGGCCGC
CGTGTCAGCCCCGGCATGGACGATGCGGACCACAAGGGCGCCGCTTGACCGGTCGCTGCC
CACCTTGGTGGGCACCGATGAAAGCCAGCGCCAACCAAGGTTGGCGGCTGCCGGGCCTGA
GCAGCGTTGCTCTGGTAGCTGCCCACCTTGGTGGGCACCGATGAAAGCCAGCGCCAACCA
AGGTTGGCGGCTGCCGGGCCTGAGCAGCGTTGCTCTGGTAGTTGCCCACCTTGGTGGGCA
CCGATGGAAGCCAGCGCCAACCACGGTTGGCGGCTACCAAACCTGAGCGGTGCTGCTCTG
GTAGCTGCCCACCTTGGTGGGCACCGACGGAAGCCAGCGCCAACCAAGGTTGGCGGCTAC
CGGGCCTGAGCGGTGTTGCTCTGGTAGCTGCCCACCCTGGTGGGCACCGACGGAAGCCAG
CGCCAACCAAGGTTGGCGGCTACCGGGCCTGAGCGGTCTTGCTCTGGTAGCTGCCCACCT
TGGTGGGCACCGATGGAAGCCAGCGCCAACCGAGGTTGGCGGCTACCGGGATCGATAGAT
ACCCATGCGCCGTTTGGCGCTACAGGAACTCCGCCATGCGCTGCAGCTCGTCGTCCAGCG
CGCCACGAAATACCTTGTCGCGGGCCAGCGACTTGCCGGCATAGCCCACGCTCGACACCA
ACTCACCCTCGCGCACGCTCAAGTTGGCCCAGCCCACCACCTGCTCATGCCACAACACCG
GCAGTGCGTAGTAGCCGTACTGGCGTTTCGGTGCAGGCGTGTAGGCCTCGAACTTGTACA
CCCAATCCCACAACAGCTCGAAGCGGCGGCGGTCCCACACCACCGGATCGAACGGCGCCA
GCAGGCGCACCTGCTCATCCGGTGCATGGCGGCGCGAGCGCGGATTCTCGTCCGCCGGCC
AGTACCAGGTGGTGCCTTCCAGCGTGCAGCTGGCCAGTTGTTGCTTGGCCAGCGCCAATG
CCTTTCGGGTCTGCTCGGCCAGGTGCGGCGCGCCATAGCCCAGCAGGCGCACCAGATAGG
TCAGGCTGGCCGAGGGCAGCGGCGCGTACTTGCGCACCACCAGGTCGATCAGGGCGGCGG
CACGTTCGATCTGCGCCTGTTCGCTGGAGTCGGGCTCGGCATGATCGGCCACCGCATAGA
TGCGCGTGCCGCTGTCGCGCCGCTGCACCCGCAGCATCCCGCGGTAGTGCATGCCATCCA
GCAGATGCGTGCTTGCGTTGCTGGTGCCGCCCCAGTAGTTGGTCACCCGCCCATGCGCAA
AGGCCTGGTCGACCTCGCGCGGGTGCACGCTGCCACGCTCGCGCACAAAGGCCAGCACGT
CGGCCGCACGGCGATGGGTCTCGGCATCCCACTCGCGCTTGGAAACCCGTGGGTGCATCA
GCGCCAGATGCTCGCGCGGCAGGAAGCCGTAGTTCACCAGGCAATCCTCTTCCACCGGCA
GACGCGTGTAGCGGCGCTCAAGATCGCCCGCGCGGTAGTCCTTCACCCGGTGGCGCAGGG
TCAGGTCCTGTGCGCGTGCCGGTGCGCGGATCGGGTCGGCCTGCACGAAGCCCAGCCGCC
GGATCGCGGTCAGCAGCGTGGTCGGCTTGAACAAGGTGCGCGCCACCGCGTAGCGGCGAA
GGTCATCGAGAGTGGGCGTGGCAGGCATGGCCGCATTGTATTCTCGACACTACGCGATCC
GTCCAGTAGAGCCAGGCCACGCCTGGCTGGCGTCATGGTGAACGGCCGCGATCATCCACG
CATGGCGTGCATCTACCGAAGCCGCGATACCTCCAGCGAACCGATCACCAGGGCCCGCAT
GCCCTGCTTGAACTCGGTGATCACCTGCCCTTCTTCGTCATCCGCAATCGCGTAGATGGT
GTCGGCGCCGGCGATGCAGTAGAACGCGATCGTGGCCAGCAGCCAGCGCGCCTTGTCCAC
CGGCAGGCCGAACACCTCGGCCACGTGCGCCTGGTGCGAGGCGATCTTTTCCAGCATCGG
CGCGGTCGCCACCGTGCGCCGCAGCAGGTAGGGCGGTAGCCCGGGATGCGCCTTCACCAC
TTCGCACAGCGACTCCACGAACCCCATCAGATAGGCCTCCAGCCCACCCGGTGCGTCGAC
CGACGCGCGCGGAATCTGCCAGCGCTGGAACACCGCCTCCGCCACCAGGCGCTTCAACGC
CTCCAGGTTGGCCACGCGCTTGTACAGCGCTGCCTGGGTCACCGCCAGTTCGGCGGCCAC
GTTGGCCATGGTCAGGTTGGGCAGGCCCAGGCGGATGCCGATGTCGGCCAGACGCTCCGG
GGTGATGGTGGGCGGGCGGCCACGGGTCGGCGCCGTTGGATCGGGGTGCGTGCTCATACG
GTGCCTGCTCTTACGGTGCGCGTCCATACCCTGCTGAGGGTGCCAGCAAAGGGACCCTCT
TGTCCGCTTCGACTGATTTAGTTTACTTTACTCAACTAATTCGGAATGCGTCCGCCGCGC
ACCCGTAACCGAGCCCATGGCTCACCTCCCGCCAGGTCCCCACCCAGCCAACAACCCTGC
GCTGCGCCCTTTCCCCGTGCTTGCCGTCGGCAGCGCGCCAGGCGCGCTCGCGCCTGCGAT
TCACAGGACTCTGGCATGACCGTTTTCAACTTCACTTCTGCACAGCATCGCGCTGCCGCC
GCATCCTCCGGCCTGATGTATTCGCCGGGCATGGTCCGGCGCTACCGGGTGTCCGCCCTC
GCGCTGGGGCTGCTGGCCTCGTTCGCCGCGCTGGCCGACGCCGCGCCGTCCACCCTTCCG
TCGGTGCAGGTGCAGGAACAACGCCGGGTCACTGCAGACTATGCGGGCGGGCAAGTGGCT
GCCGGCAGCCGCGTCGGCCTGCTCGGCGACAAGGATTTCATGGACACGCCGTTCAATACG
ATCAGCTACACCGAGTCCTTCATCCGCGATCGCCAGGCCAAGGACCTGACCGACGTCATT
GCCGCCACCGACCCCACGGTGTTCAGCAACGGCGTCACCGGTGCATGGAGCGAGAACTAC
GCGATCCGCGGCTTTGCCTCCAACACCAGCGACACCACGTTCAATGGCCTCAGCGGCATG
GCGCCCTACTACCGCACCTCGCCGGAAATGTTCGAGCGCATCGAGGTGCTGAAGGGACCG
TCTGCGCTGCTCAACGGCATGCCGCCGGGCGGCTCGGTCGGTGGCAGCGTCAACCTGGTG
CCCAAGCGCGCAAGCGAGCAACCGCTGCTGCGGGTCAGTGCCAACTTCGCCTCCGATGCG
CAGTTCGGCACTCACGTGGATATGGGCCGTCGCCTCGGCGCCGACAGGCAGTTCGGCATC
CGCTTCAACGGTGCCTACCGTGATGGTGACGGCGCCGTCGGCAAGCAGCGCAAGAAGGTA
CAGCTCGGTTCGCTGGCACTGGACTGGCGCGGCGAACGTATGCGGCTGTCGGCCGATCTG
TACAGCGCCGACGACCGCGTTGACGGCCCGGCGCGTGGCGTCGGCCTGGCACCGGGCGTG
GCCATTCCGCGCCCGCCACGCGGCGATACGCTGATCAACCCGGATTGGGCCTACGTGGAC
AGCCAGGACAAGGGCGCGATGGTGCGCGGAGAACTGGATGTCAACGATAGCCTGATGGCC
TACCTCGCGTACGGCACCAGCAGGACCGACTACCGCTACAACGGTTCGATCAGCGCGCAG
ATCCTCAATCCAGCCGGCAACTTCACCACGGTGATCGGCCAGCTCGCCTTCGACATCAGG
AAGCAGTCCGCAGATGCCGGCCTGCGCGGTTCCTTCCACACCGGCAACGTCGGCCACCAG
TGGGCCGCCAACGTGACCCACTACCAGCACACCCAGAACGACTACGGCCGGCGCAGCGTA
CCCGGCTGGGACTGGACCACCAATCTGTACAACCCAGTGTGGGGCCCGGCGGCGCCGTTC
GTGGCACCGCACATCTCGCATACCGAGCTGACGCTGGACAGCCTCGGCTTCGCCGACACC
CTCGCCTTCGCCGATGACCGCGTGCAGCTGACGCTGGGCGTGCGCCGCCAGCAGGTGGTC
AGCGAGACCTTCAACGTGTCCACGGGTGCACGCACCTCGCGCTACGACGAGAGCGCCACC
ACGCCGGCAGCGGCCCTGCTGGTGAAAGCCACCGACGCGATCTCCCTCTACACCAACTAC
ATCGAAGGCCTCAGCCAGGGCGCCACCGCGCCGATGACCGCCGCCAATGCCGGCGATGTG
TTCGCACCGTTCCGCACCAGGCAGAAGGAGCTGGGCCTGAAGCTGGACCTGGGCAGCTTC
GCGCACACCTTCAGCGTGTACGAGATCAAGCGACCGAACAGCTACACCGACCCGGTCACG
AATATCTTCTCGTTTGGCGGCGAGCAACGTAACCGGGGCGTGGAATGGGGCTTCTTCGGC
GCACCAATGGACGGCGTGCGCCTGCTCGGTGGAGCGGCCTATGTGCAGCCGAAGCTGACC
CGCACGGCCGGTGGCGTGAATGAAGGACGCATCGCCACCGCCGTGGCGCAGCGGCAGGCC
AAGCTGGGCGTGGAATGGGATGTGCCGACCTTGCAGGGCCTGACCCTGACCGGCAATGCC
ACGGCGATGTCGAGGCAGTACATCAGTGCCGACAATAGCCTGTCGGTGCCGGGGCGTACG
TTGTTCGACGTGGGGGCGCGCTACAGCACCACCGTGGCGGGTCGATCGCTTGCGCTGCGG
GCCAGCGTGAACAACGTGACCAACAAGTCGTATTGGGGCATGCCGTTGTTGTCGAGCCTG
GCGCTGGGTGCACCGAGGACGGTGCTGGTGTCGGCAACGATGGATTTCTAAGCTGGCGTG
GAACCCCTGTAGAGCCGAGCCATGCTCGGCTCCGTTTCGTCCGCTGAGCCGAGCATAGGC
TCGGCTCTACAGGACGTCGGGCAATCCGCGAACGGCATCCACGCATGGCGTGGATCTACG
TGTCATTCCGGATGCAGGCGATAGATGGCGTGGCTGGTCAACGCCAATGCCGCCAGCTTC
AGCCCTTCCATTACGCGATCGCCCACGTACTGTTCCGGGCCGCCATTCTGGCGGGCGCGT
TCGGCCGCCAGCAGGATCTCCTGCACGATACGCAGCCCGGCCAGTGCACCGTCGGCGTCG
GCCAACGCCAGGCACCGGCCCGGCAGCTGATGGCGCTCGGGCCAGGGCTGGCCGTCGGCA
GCCGCGCCCAACCCGATGCGATGCAGCAGGGCCGTCAGGTTGTTGGGATCGGGCGGGATG
TCGTGCCCCTCATCGGCATTGGCCGGGGCGCGCTGATGGGGAAACTCCGATGCGTTCATG
GCAGGTCTCCGTGCAAGGCATGCGGGACCACCACCCTTAACAATCAAGGCGGCGGACGGT
GCGTGGCTGGAATCCGGTGGTTGCGTGAAGACAGTCCGGTAGGCACGCTTGCGCGCGCCT
CCACGCACCGCCCGCCATAAGGCGCGGACGGGTTGTCAGCCGGCGCCGCACAAGGCGACG
CCGGCTGACAAGCGCGAACAACACAACCAGCGGGGATTCCAGCCCCCGGCCATCCTTTTT
CGATGGCACCCCATCATGTGCACAACGGGGTGGCAGGCGCCAACAACCCAAGTGCAAAGA
CAGCAACGTTCACGCAGTGGCCGCATTGTCGCATATCGACAATCGAGCCGAAGATTCAAC
AACTTGCGCCACGCCAACGGCGGCGTTCCCCACCCGCATCGGCACCACGCGTTCCTTGAC
CGCATCCGGCTTTCAAGACGCGCGACACGCCAGTTCCGACATTACACAAGCAGATGGGCA
ATCAACGCCAGCACCGCCAGATGTCCCACGTAGTACCCATAGAACACCCAGCGCCAGCGC
GGCAGTTGCCACGGCACCCGCGTCGCCAGCACGACCACCGGAACGGCCAGCAGTGCCCAG
CCGTTGTGGTTGGCCCAGCACGCCGCCGCAAGCGCGACCAGCAGCGGCCACCACGCCCGA
TGCCGGAACGCGATCCAGGCCAGCAGCACGGCGCCAACGCCGGCCCACTGGTAGTCCACG
AACATCGGCAGCACACCGGCAGCCAGCAACAGCAGCACAGGCCGATGGCTCGCAAGCGCA
TGCACGGCCACCGCCGCCAAGGTGAAGGTGAGCAGGATGTTGAGCGGCAGCCAGGAACCG
AACGCGAAGGCGTGCAACGGCTGCGCGATCAGCCCCCATAGCGCGAGCCGGCGCATCGAT
TTGCGCAGGTCGGCGCCCGGCTGGGCCAGGTTGCAGGCCATCACCAGCGCGAACAGCGGG
AAGGCGATACGCCCCAGTTCGCTGACCACCGGCACGTAGCCCCCGAACACCACCTTGGCC
ACGTGGTCGCCGGTCATGGCCAGCAGCGCGATCCACTTCAACAGCTCGCGCGCGCCGCTG
CCGAGGCTGAGTTTGAACGTGGACGTCCCGGTCGTGGTCGCTTGCATCGCGGAAGCTTAT
GCGCATCGGCCAGCGCATTTCCAGCGCCGCGCAGGAGCTCGCCACTGCAAGCCGTAGATG
GCGGCGCTATGCTGGCCGCCCCTGCTTGTGAGACACCCGCCATGCGCACCCTGTACCCGG
CCATCGAGCCCTACCGCGAATTCGCCCTGCCGGTGAGCGATCTGCACACGCTGCATATCG
AAGAGTGCGGCACGCCGGAGGGCATTCCGGTGGTGTACCTGCACGGTGGCCCGGGCGCCG
GTATCTCGCCGACCCATCGGCGCTTCTTCGACCCGGCGCGCTACCACATCGTGCTGATCG
ACCAGCGCGGCAGCGGCCGTTCCACGCCGTTCGGCGAGCTGCGCGACAACACCACGCAGG
ACCTGGTGGCGGACATCGAAAAGGTGCGTGAGCACCTGGGCATCGAGCGCTGGCTGGTCT
ATGGCGGCTCCTGGGGCTCCACGCTGTCGCTGGCCTACGCGCAGGCCCATCCGGAACGCG
CCACCGGCCTGATCGTGCGTGGCGTGTTCCTCGGTCGTGAGATCGAGAACCGCTGGTTCG
CCGAGGCCGATGGCGGTGCGCGCTGGATCTTCCCGGAGCGCTGGGACCGCTACGAGGCTT
ATATCCCGGAAGCCGAGCGTGGCGACATGATCGCGGCCTACTGGGCGCGCATGGATGGCC
CGGATCAAGCAACCCGTATCGAAGCCGCGCAGGCCTGGTTGGGCTGGGAAGACAATGCGG
CCACCCTGCAGCACGACGTGGATGCCGAATCCACCGATGATCCGCTGGATACCCTGGCGA
AGGCCCGCATCGAAGCGCACTACTTCCGCAACGGCATCTTCCTGGAGCCGGACCAGCTGC
TGCGCAACATCGATCGCATCCGCCACCTGCCCGGCGTGATCGTGCAGGGGCGCTACGACA
TCATCTGCCCGCCGCGCAGCGCGTGGGACCTGGCCAAGGCTTGGCCGGAAGCGCGCCTGG
AGATGGTGACCTCCGGCCACAGCGCCAACGAGCCGGCCACGGTCGATGCGCTGGTGCGGG
CGACGGATGCCTTTGCCGACCGGTTCTGAACGCCTGGGATAGTGCCGGCCGCTGGCCGGC
ACCCCGCAACACACTCCCGCGTGCGACTACGGGTTGGCGTCAAACACCACGGTCATGTTG
CCCTCCCAATGCGAGCCTGGCGCCTTCAGCATCTCTGTTACGGCGTCCCGCCCTGCGGTG
AACCGCAAGGTCGACCGCCGCTGCATCAGATAGCCATCCGGTGTGAAGCGCGGCGCCTGT
GCGTCGTCGGGCGACAGCGGTGTATCCTGCGCCGGGCGCCCATCGCGCAGATTGCGCATG
CCGGGCAGGGTGACGTCCACATCCACCGGTACAACCTCCCCAAGCGCGTGGTTGCGAATG
CCGCAGCGAGTGCCTGCGTCGTGCTCACAGCGCAGCTTCATGCTGAAGTCCATCGAGCTG
GTCAGATGGAATGGCAGCTCCTGAAAGAGGCGTGTCGGGGCACGGCCCTGATCGGTCCAC
TGCGCCCAACCTGCCTCCGGCGCCAGGTGCACCTGCGGATTTTCGCTCGGGAAACGCACC
TGGAACTGGTGGGATACCGTGAAGCGGAACTTCAACGTGATCGGCTCGGTCGTGACGTCA
TCGCCAAAGTCGATGTCGCTGCCCGCGCCTCCCGCACTGTAAGTCAATTCTCCTTCATAC
ACACCGTCGTTCAGCGACAGCGGCGAAGGCGCGGTTATAAGAAGGCCCAGACCAAACCAG
GACATCGCATAGTCGGCCGGCTGCGGCAGAGCGGTATCCGACTGCGACCAGCACGGTGTT
GGTGCCTCGGGTCTTCTGACAGTCCATCCGAATCTGACATACGACGCGGTTCCAGCCGTA
TGCACGTAGCTGCATCCTCCCAACACGGTTCGTGTGAATACTGGATTGGTGCCACCTCCT
GGCGTCACCTGGCCACTGACAGTGGCGATCGTAATCCGGACTTCCGCTTCGGTACCGGTC
GTGGTGTTCCGCAGCATGACCGTTCGAGGGGCGGGCAATATGAGATAGAAGCGCTTGCGA
ACATCACCGTTGTGTTCGTAGGTTTTGCTCCACTGCAATGGAACGTCGATGGAGTAGGCG
CCATCCTCCGTGCAGAACTCTGGGCGCCACGAGCAGTAGGTGCCGCGCGGCGTTGTATTA
CGGAAGACCATCCGGCCCGGGTCCAGGGCTGACGGGGCAAACTCTGCCGTGACCAGCACT
TCTGCCGCAGGCGCCTGCGTTGCTGACCCCATCCCAAGCGCGATCAGCGCCGCGCCTCGC
AGCGCCGCCATCAGCGAGCGGATTCTCATTTCGTATGCTCCTCGGTTCTCGCGATCGACG
GCGGGCATCCCGTCGCCCCCACCATCAACACATCTCCTTCCCTGGGGTAGCGCCCCTCCT
CCATCGTCAGCGTGCAGCTGACCAGGTTGGGGTAGCGCAACTCCACCACCGGCGCACGGG
CGCTCAGTTCAAGGGTAAAGAATCCATCCTCCTGGCTGACGCTGCGGCCGGCGTGGTTGA
TCACCTGCACGCCGCGCACACCGTTGCCGTCTGCATCCAGTACCTGGCCCATGACGGTGA
AGGTGCGCAGCACGTCCAGCGTGGCATGCATCACGCCGCCCTTGTTGAGGTGATAGCTGA
CGACCGAGGGCTGCAGCGTTGCCGACGGCGCATGCCGCCCCTGAAAGTCGAACTGCACGT
GGCCTGCGCGATACGCGGCCACCGGGACGAAGTTGCGGCCCGGGCGCAGCGCAACGCCGC
CGCCGTGGCTGTCGTCCGCACGCAGGGCAAGATCGGGATAATCGCTGCGGACATCGACAA
TCAGCCCGGTGTCGGCGCTTCTGCCGCGCCCCTGCCCCAGCACGGCGGCGCGCCCACCGC
CAATGACCACGGTGCTGTCGAGGTTGGCGGTGCCGCTGATGCGGCCCGACGCCGCGCCGC
GGTAGACCTGCATGTCACCCTCCACAAACGCGCTCTGCAGCGAGGCACCCGCGCCTGCGC
CCAGCCCGCCCCGTTCGGCGGTGACCGTGCCATTCACGCTCTGCAGTACGGCGCCGTCCA
CGCGCTGTGTGGAGGAGGCGGTCACATAGGTATCGCGGCGACCGGCATCGCCGGTGCGGC
TGCCCAGGCTGCCGCTGTAGCTGCGTTGATCGCTGCCCAGCGAGACGCTCACCGTCAGGT
CGATCCCGCGTTGCCGCCGATAGCCCGTGTAGCGGGCGCCGGGGCGGTCATAGGCGGAAA
CGCGCCAGTTGACATCGTGCTTGCCGAACACCGTCTCCCGGCGCCCGTAAGAGACATCGA
TGCCGGTCCCGCGGGTGAAGCCCGAACTGCGGGCCACGCGCAGGCTGGCAGTATCACGGT
GCCCGAAACGATGCGTGATCGAGACGGCCGTCGTGTCCTGCCAGCCGCCGCGTGTCTCCC
AGCGTGGGGCGCCGCTGTCGTCTGCCACGACGCGCTCGCGCTGCTCCACCCAACCGCGCG
CATGGTTGGCCACCACCGAGCCGGCACGATAGCGGTACAGGCCCTGCAGGTCCACGCCGC
GCCCGGCGTCGCTGGAGGTATAGACATTGGTGTAGGTGCTGAAGCGGTCACTGGCCTGCC
AGTCCATCGACACACCCGCCGCATGCCGCGCGCCGATCCGCTGCACGGTGGCCCCGGCCA
CCGCACGGGAATGCAACAGGTAATTGACCACGGCACCGGCCGCGGCGCCGCCCTCGCGGG
CGCTTCCGGCGCTGGCCAGCAACCCGCGCTGCTGCCCTGCGAACGCGCTGTAGCGCCACC
GCCGGCTGGGATCCTGCCAGCGGCTGGGCTTGTGGATGGAGGCGCTTTCGCGGGACGCTT
CTCGACCGTCCTGGACCACCCGCAGTTCCACATCGTAGATGCCGCCGGGTAGCCGGCGCG
TATCGATTTCCTGGATGCCGGGCTTGACGGCCTGCGTGGACAGCAGGTTCCCGTCGCGAT
AGATCTCCACCACGCCTTCGCCGCTGGCGGTGACATAGACGGGATAGACACTGGGGCTTC
GCGTATCGGCCAGGAGTACGTCCGAGGATCCGAACATCAGGCCCAGCGCCGTATCGTTCT
GCGTACCCGGTGCCCGGGGCTGGCGCACAATGCCCTCGAAGGTGGGCAGGAAGTAGCCGG
CGCGAACGAAATGATCGCCCAGTTCGCGCTGGGCATACAGGGCACTGAGGTAGTGCTCGC
TGCTGCCGGGCTGGGCGTAGTACTGGTAGCTGCCAACCGTGCTCCAGTGGCCGGCACTGC
CGCGCAGTTCAGCGCTGTAGCGTACGGTGGCCTGCTGTTCCTGGCCGCCGTGCACGGCAA
GACTGTTGCGCACGATCAGCCCCCGGCTGCCCGCGTCCGGCAAGGCGATGTGGCGCCCCT
CCTTCTGCGCGCCGGCAGGCGTCAGTACACTCAGCAGCGAGTTGGACAGACTGTAGTGCA
GCGCTGCCATGCCCCGGCACTGCTGCCTGCATACGCCCAGCGCCATCGGTTCAGCGAGCT
GCTCGCCCCAACGGGCACGCTCGGTCTGTGCCAGCCGGCTTTCGTGGCTGTCACCAAAGC
CGATCACCTGCACCCGGTTGTCTTCGTGCAGCAGAACCTCGGCGTCACCCAGATACTGGC
CGTCCAGCTCCACGCGCACGGTGAGCGGGTTGCCAAACAGGTGCTCGCGGAACTCGGCCG
GCATGCGTTCGCGCTGCTGCAGCAGGCTGGGCAGCTCGCCCGGCGCGAGGCCGGCCGCAT
GCGCTGAGGTGGCAAGGACCACGGCACCGATCGCGGTCGCGAGTCGGGCCAGTCGGAATC
GACGGTGGTTGGAGGACGAGAGCATGGGCGCTGTTCCGGCGTCCCCGCCGCATCATTGGA
TGCGACGGGGCGCCTGAAAGGACTCAGGGGGTGATGTCGCTTTCGAAGATCATGTGGAAC
TGGCCACCGTAGCTGCCCTGCTTGTAGCCACCCGACGGCGCGGTCGGCGCGATGGCGAAG
GCCAGCGACTTGCCCGCGGCGGCCTGGGACGCGTTGGCAACAGTGATCTTGGCCGCGGCC
GTTGCCGGAACCTCCACGTTGTCCAGCTTCACCACCAGGTCCACGACGTCTGCGGCCGAC
GCCATCTGTGCCGGCGACGTCAGGTAGGCGGTGATGGCAGCCGGCGACTTGATGTTGATG
ACGCGCCCGGTCAGTTCGCCCAGCGTTTCGCGCGCGGTGTCCCACGGCAGGTTCTGCGGC
AGGCCTTCCCAGCCGTCAGGCGTGGACACCTGCAGGCCAGCGGTGTTCGGGACGTCGGCG
GTCACGTTGACGGTGATCGACTTGGATTCGGTGGCTGCCAGGCTGACAGCCGGTGCGATG
AGGGCTGCAGCGGCTGCAGCCAGGGCGTACTTCTTCAGGGACATGGAAATGCTCCGGGAT
CGGTGGATGGATACGATGGGATACGACGCCAGGACGAAGACACAGCCTCCCCGCCGGGCG
CCTGGCGAACCCGGTGGAGACGTTGCAGAAAGGGGAGATGGGCAGACGATCAGCGGCGCG
AGTCGATGCTGCGCCGGTCGTCGCCCTCCCTCAGGTCGTAGCGGGCGAACCGGCTGTCGT
CGGCCTGCAGCGCATAGGTTCGCCCGGGCCGGACATGGACGATGATGCCGGGCGTGCAGG
CATCCGGACTGCTTCGCTCGCAGTACCGCAGGTTGTCCAGCACCACCGTGGCGTTGCCAC
CGTTGTGCACGTGACCGTCCTGCACACGGGTGTCATAGCGCGTGTTCCGCGGTGCCACGA
ACAGGATGGTGCCGTAGCCGGTGAACACGCGAACTGCCGAAGTCAGCCCGGTGATCTCCT
GCACCTGCGCATCGCTGAGTGAGAATTCCTCGGCGCTGGGCACCACCGGAATGAAGCGGA
GCCGGTAGTAGCGCTCCTCATCACGGTCACCGCGATAGACCAGGCGCGTCGCCTGTTGGC
CGTTGGCGGCAATGATCAGGCGGCTGGGGCTGGCGATCACCCCGTGCGCGCCAGGTGCAT
TGCGTACCAGCGCCACGGTGTCCACTGGCGTTTCGACAACCTTGCCGTCTGCATCGAAGT
GCATCTGGGTGACCTCAACGCGCACGTATGCGGTCACATCACCGGTATTGCGTATGCGCT
TGAGCAGGTTGCTGTGCGCGGGCGCAAGATGATCGAACAGGAGACCCACGTTGATCTGTG
GTGTCGTGGCATGAGCGCTGCTGGCGAACAGGGCCAGCAGGAGGAGAAGGAGTGCGCGTT
GCATGACGAACCCGCGGGGAGAGGCGAGCGGTTAGTTTCACGGCAGATTTACAATCAGGC
CATGCAACAACTTGCAAAAAGGTCAGATATTTCCGACCTCGCAAAGTGGCTCCGCCCAGG
TCAACCCGGAAATCCTGTCCGCGCACTCGGCCGCGGCGGTCTGGCCCGTTGCACATCGCG
ACGGCACGCCCTGGAACAGCATCGGCGGCTGGTACACGCATGGGGCGTGCGGGTGAACGG
GCGCCCACCGCCATCTGGCGACCCGGTCGGTTCTTCGCAGCTCGCTTACAGATCCGGGCC
GAATATCCGGCCGTGGCCATCCAGACCCATGGCCCGCGTCCCCACTTCTGGAGCCTGTCA
TGACCGGTATTCGCTACGTTCCTGCTGTCCTCGTCATCACCATCGGCCTGCTGTTGGGCG
CCTGTTCCAGAACCCAGGAGGCGAGCAAGGCCACCGCCGCCGAGGACGTCACCGAAGTGA
AGCTGATACCGCCGTATGAGTCGCTGGACAAGAACAAGGACGGCATCGTCACGCTGGCCG
AAGTGGATGCCGTGGCACCCGACTGGGCCGAGCGCCTGCATGCCTGCGATACCGACCGTG
ACAAGACGTTGACCCGTGGCGAGTACGACGTCTGCAAGCAGACCAGCGGCGCGCATTGAC
CCATCACTGAACCCTCGATCGGCACCGCATACGCCCGGCTATACCAAGGTATAGCCGGGC
TAACCCACGGGCCTCTAGGCCTGCCCCATTCAGGGGCGGACAATAGCGCCACTGGCCAGG
GCAACCCTGGCTGGCACCCTCCCCTCATGGAGACGCAGATGGACCCCGACCCTGCCGGGC
GCACCGCGCCCCGGATGACCGCTTGTTGCCTGTTCCTGGCGCCTGCCCGCCGGTCCCTGC
CTGCCTGAGTGACGGGGGATCGCCAGGCGCCGCCTGCCTGGAGATCACCCCCATGTCCTA
CAAGATCCTCTACATCACCCTGCGCCGCCTGATTGGCGAGCGCGATGCTGCCGCCCTGCG
CAGCCAGCTGCTGCAGCACGGCCCGGTCATGTTCGGCCGTTCGCTGTCGCTCGGTTCGCC
GCGCGTGGTGGCTGACGCGCTGTCGCTGCTGCCGATCAGCGAACGCATCACCGTGCTGCG
CCATCTGCCCTACCCGCTGCGCGATGCGATGAAGCCGCTATGCATCGGCGGCAGCCAGCG
CCTGCACATGCAGCCGTGGTCGCCGGCGGTGCTGGCCATGCGCCACGCCTGATCTGTCTC
ACCCATTCCGTTCGTGTTCCGGCTGCGGCCGGCTCTGACATTCGAGGAGCGTCCCATGAG
CCTGCTCAACGCCTGGTTCAACGCCTTCCTGCGCAGCCGTCGCGCAGGCAACCTGTTCCG
CCGTCGTGCGATGCCCGAAGCCGGCTTTGGCCCGGGCAGCGCCGAAGCGGCGCCGTTCGC
GCTTACCACCGGCCTGGTCACCCTTGCCCAGCAGGAAGAAGCCGAGCTGCTGGCCACGCT
GGAGTCGCATGCCGATGGCCTGAGCCCGCATGAAGCCGAGGAGCGGCTGGCCACGCTCGG
CCCCAACGAGGTGGATCACGAAAAGCCGCTGCCGTGGTGGCGGCACCTGTGGCAGTGCTA
CCGCAATCCGTTCAACCTGCTGCTGACCGTACTGGCGGCGGTGTCCTGGCTGACCGAGGA
CATCAAGGCCACGATCGTGATTGGTGCGATGGTACTGCTGTCCACGCTGATCCGCTTCGT
GCAGGAAGGCCGCTCCAACCGTGCCGCCGAGCGGCTGAAGGCGCTGGTCGGCAACACCGC
GCGCGTGCTGCGCCGCAATCCGGGCACCGAGGCCGCCGATGTGGCCGACCAGTACTTCGG
CGCGCACCTGCACAGCCGTCGTCCGGCTCGCCTGCTGGACCTGCCGATCCGTGAGCTGGT
GCCCGGTGACCACATCGTGCTGTCGGCCGGCGACATGATTCCGGCCGATTGCCGCATACT
GACCGCCAAGGACCTGTTCGTGGCACAGGCCGCAATGACCGGCGAGTCGCTGCCGGTGGA
AAAGTTCGCGCACCCCGGCGACGGCCTGGCTGGCCTGCTGGAGCAGCACAACCTGCTGTT
CATGGGCACCAACGTGGTGTCCGGCACGGCCACCGCCGTGGTGCTGGCCACCGGCAACCG
CACCTACTTCGGCACGCTGGCCCAGCGCAGCACAGCCACCGACCGTGCGCCCACCGCGTT
CCAGGCCGGCGTCAACAGTGTCAGCTGGCTGCTGATCCGCTTCGCGCTGGTGATGGTGCC
GTTCGTCCTGCTGATCAACGGCTGGACCAAGGGCGACTGGACCGAGGCGTTCCTGTTCGC
GCTGTCGGTGGCGGTGGGCTTGACGCCGGAAATGCTGCCGATGATCGTCACCTCCACCCT
GGCCAAGGGCGCGGTGCTGCTGTCGCGGCGCAAGGTGATCGTCAAGCGCCTGGATGCGAT
CCAGAACTTCGGCGCGATGGAAGTGCTGTGCACCGACAAGACCGGCACGCTCACCCAGGA
CAGGATCGCGCTGGAGCGCCACACCGATGTGTTCGGTCACGATTCGGAAGACGTGCTGAA
GTTCGCTTACCTCAACAGCCACTTCCAGACCGGGCTGATCAACCTGCTGGACCGCGCGGT
GCTGGAGCACGTGGAGCTGCAGAGTTCGCTGCGGCTGTCGCAGGACTACCACAAGGTGGA
CGAGATTCCGTTCGACTTCGAGCGCCGCCGCATGTCGGTGGTGGTGTCCGAGCGCGAGGA
CCACCATGAGCTGATCTGCAAGGGCGCGGTGGAAGAGATGCTGGCGGTGTGCAGCACCGT
GCGCGAGAACGGCCAGGACATGCCACTGGACGAGCGCCGCCTGGCGCGGGTGCGGCAGAC
CACCGAGGAACTGAACGAACAGGGCCTGCGCGTGGTGGCGGTGGCGATGAAGGAGACCGC
GGCCAGTCAGAGCGCCTACTCGCAAGCGGACGAGTGCGGTTTGACGCTGGTCGGCTACGT
GGCCTTCCTGGACCCGCCGAAGGAGTCGGCTGCGCAGGCGCTGCAGGCGCTGGCCGCACA
CGGTGTCGAGGTCAAGGTCTTCACTGGCGACAACGAACTGGTGACCGCCCGTGTCTGCGC
ACAGGTGGGGCTGGACGCGGACACCATCCTGACCGGCCCGCAGATCGAGCGCATGGACGA
CGGCGCGCTGTCGCGGGCGCTGCACCACCATCGCGTGTTTGCCCGGCTGACGCCGCTGCA
CAAGGAGCGGCTGGTACGCGAGCTGCGGGCGCAGGGCAAGGTGGTCGGCTTCCTCGGTGA
CGGCATCAACGATGCGCCGGCGCTGCGCGCAGCCGATATCGGCATCAGCGTGGACAGCGC
GGTGGACATCGCCAAGGAGGCGGCCGACATCATCCTGCTGGAAAAGAACCTGATGGTGCT
GGAGGAAGGCGTCATCCAGGGCCGGCGCACGTTCAACAACATGCTGAAGTACATCCGCAT
GACCGCCAGCTCCAACTTCGGCAATGTATTCTCGGTGCTGGTGGCCTCGGCCTTCCTGCC
GTTCCTGCCGATGCTGCCGCTGCAGCTGCTGGTGCAGAACCTGCTGTATGACATCTCGCA
GATCGCCATTCCGTTCGACAACGTGGATGAGGAACTGGTGCGCAATCCGCTGAAGTGGAA
CCCGGCGGACATCGGCCGCTTCATGGTGTTCTTCGGGCCGATCAGCTCGCTCTTCGACCT
GAGCTGTTTCGCGCTGATGTGGTACGTGTTCGATGCACGCACGCCGGCCGACCAGGGCCT
GTTCCAGTCCGGCTGGTTCGTGGTCGGCCTGCTGACCCAGACCCTGATCGTGCACATGAT
CCGCACGCCGAAGGTGCCGTTCCTGCAGAGCATCGCCGCGCCGCCACTGCTGCTGATGAC
CGGCCTGATCATGGCCATCGGCGTGGCCCTGCCGATGAGCCCGCTGGCCGGCTACTTCAA
GCTTCAGGCCCTGCCGGCCGGCTACTGGCCGTTCCTGGTGGCGATCCTGTTCGGCTATGC
GGTGCTGACCACCGCGCTGAAGAAGTTCTACATCCGTCGTTACGGCTGGCAGTAAGCGCC
CGCCGCTTGTCCAGGGGGAAACACAATGGACATCAATCCGAACCTGCCGGCGTTCAACGC
CGGCGCCACGCTCAGCTCGCTGATCAGCCTGTCGGTGGCGTTCGTGCTGGGCACGGTCAT
CGGCCTGGAGCGGCAGCTGCGGCAACGCACCGCCGGCCTGCGTACCAATACGCTGGTGGC
GGTGGGTGCGGCAGTGTTCGTTGATCTGGCGGTGCGCTTCCATGACCTGTACGGCGGACC
ACCCTCGCCGCTGCATGTGGTGGCCTATGTGATCTCCGGCGTCGGCTTCCTCGGCGCCGG
CGCGATCATGAAGGACGGCGCGCAGGTGTCCGGCCTGAACACCGCCGCCACCCTGTGGGG
ATCGGCGGCGGTGGGAGCATGTGCAGGTATCAAGCTGCTGCCGGAAGCGGTGCTGGCCGC
CGTCTTCGTGCTGGCCGCCAATACCCTGCTGCGGCCGGTGGTGAACCGCATCCAGCGGCA
GCCGCTGCCGGAAGCGTTCAGCGAGGCGACCTATGCGATCAACGTGGTCTGCCAGCGCGA
GCAGCAGGCCGAGGTGCTGGACCAGCTGTTGCTGCTGCTTGAGCAGGCGCATTACCCGGT
GCGCGCGGTGGACCAGCGCCCGTTCGGTGAGCGCGATGTGGAGATCGAAGCGGTGCTGTA
TGCCACCACGGTGGATGCCGGCGAACTGGACGCCGTACTTGCGACGCTGGCGACCACGCC
CGGTGTGCTGCAGGGATTCTGGAACGCCAGCCTGGAGGAGTAGTGCCGGCCGCTGGCCGG
CAACACCGTGCACCGCTTTGGTAGGTGCCGACCTTGGTCGGCAGAGAACCTTCAGAGACC
GTGTCCATCCCTGCGGTAGTGCCGGCCGCTGGCCGGCAACCTCATGAGCTCCGGCAACAC
CGTGCAGTTGCCGGCCAGCGGCCGGCACTACCAGACATCGTTCTGGCTTGTGCCGACCAA
CGGTCGGCACCCACAGTAAAAGAGCCTGCCGACCAAGATCGGCATCTGCCGATGGCGGCT
TTGCTATCCTTTCACCCCACGCCAGGGAGCCGTCCCGATGCCATCGCTGTCGCCCCGCCG
CCCGCTGGTGCTGCTGGCCCTGATCGTCGTGATGGCCGCGATCTTCCTGATCGACACCGT
CACCGATTACGCGGTTGCTGCTGCCTGCTTCTACGCAGCGGTCATCCTCGCGGCATCGCG
CGTGCTGGGTGCGCGCGGGCTGATCTCCCTGGCCATCGCCTGCATCGCGCTGACCGGGCT
GAGTTTCTTCCTGACCCGCTTCGGCACCTACCGCATCGGCCTGGTCAATTCGGTGATCGG
CATGCTGGTGATCGGCATCACCACCTACCTCGCCCTGAACATGGGAGCGGCCAAGGCCGC
CGTGCAGGAAGCACAGGGCCGTCTGCTGCGGGTAGCGCGCGCCTCCACCGTGGGCGAGCT
GACCACCTCCATCGCCCACGAAGTGAACCAGCCGCTGGCGGCCATCGCCAGCAGCGCCGA
AGCCTGCCAACGCTGGCTGGCGCAGGACCCGCCGAACGTGGACAAGGCCCGGCAGACCGT
GGCCCGCATCCTGGCAGACGCGCACCGCGCCGGTGACGTGATCGCCCGCATCCGCGGCCT
GACCCAGGGCGCGGCACCGGAACGGCGCGCCTTCGACCTGAACCAGGCGGTGGAGGAAAT
GCTGGCGTTGTCGCGCAGCGAACTGGACCAGCATGGCGTGGCCGTGGCCCTGCTGCTGGA
CGCCGACCTGCCGCCGGTGCAGGCCGATCGCGTACAGGTGCAGCAGGTGATCGGCAACCT
GATCCTCAATGCGGTGGATGCAATGGAAGCCGTACCCGCAGGCGACCGGCGTCTGTCGCT
GCTGACCCGGCGTGAGGGCCAACGGGTCAGCCTCAGCGTACGCGATCGTGGCGTCGGCCT
GCCCGCCGACCATCCCGAGCGCGTGTTCGACGCGTTCTGGACCACCAAGTCGCACGGGTT
GGGGCTGGGCCTCAGCCTGAGCCGCTCGATGATCGAGGCCAACGACGGCCAGATCCGCGC
CGAACGACCGGCAGGCGGCGGTGCCTGCTTCGTCTTCGACCTGCCCGTCGCCACGGATGT
CCACCATGCGTAAGCCCACTGCACCCATCGCCGATCCGGCGCCCATTGTCTATGTGGTCG
ACGACGATCCGTCGGTGCGCGCGGCGCTGGAAGACCTGCTGGCCTCGATGGGCCTGCAGG
TGCGGGCCTTCGCCTCCACCCAGGCCTTCCTCGAACACGACCTGGAAGACGCGCCGGCCT
GCCTGGTGCTGGACGTGCGCATGCCCGGCCAGAGCGGTCTTGAATTCCATCGCACGATGG
GCAGCCATGGCCTGCAGCTCCCCGTGGTGTTCATCACCGGCCACGGCGACATCGCGATGG
GTGTCAACGCGATCAAGGACGGTGCCATCGAATTCCTGACCAAGCCCTTTCGCGACCAGG
AACTGCTGGATGCGATCCACAAGGGCATCGAGATCGACCGCCAGCGCCGCCGCGAGGGCG
AGGCGCTCGATGCCCTGCAGCAGCGCTGGAACACGCTCAACGCGGGTGAGCGCGAGGTGG
TCGATGGCGTGGTGCGTGGCCGCCTCAACAAGCAGATCGCCGGCGACCTCGGCGTCAGCG
AGATTACGGTGAAGGTGCGCCGCGCGCAGGTGATGCGCAAGATGGGCGCGCGCACCCTGG
TCGACCTGGTGCGCATGTACGACCGCCTGCAGGCGGGGACGCCATGAACGTCCACGTCGC
CTTGCTGCGCGCGGTCAACGTCGGCGGCACCGGCAGGCTGCCGATGCGCGAACTGGTGGC
GATGTGCGAGGACGCAGGCTTCGCCGATGTCCGCACGTACATCGCCAGCGGAAATGTGGT
GTTGCGCAGCTCGCTCGACGAAACGGGCGTGCGCCAGGCCCTCGGCCAGCGGCTCCAGGA
ATATGCCGGCAAGCCGGTGGGCGTACTGGTGCGTTCGGCCAGCGAGATCGCAGGCGTGGT
GGCACGCAATCCGTTTCCGGATGCCGCCGGCAACCGTGTGGTCGCCCTGTTCCTCGACGG
CAGCCTGCCTGCCGACCCGCTTGATGGCGTGACCGGCCGGCGCGACGAACAGCTTGCACT
CGGCACGCGCGAGATCTTCATCCACTACGGCGCCGGCATGGCCGACTCGCGCCTGCGCAT
TCCCGGCTCGGCACAGGGCACGGCGCGCAATCTCAATACCGTCGCCCGGCTCGCGGCGAT
GGCAGCGGAACTCCGCTAGATCTCGTCCGGCAGGCTGTAGACCAGCCGGTAGTCATGGCG
GCCCTCGCTGATGGTGATCTCCAGCGTGCCGCTCAGGCCGAGCAGTCCTTCACTGCCCGA
ATCGGGCACCACCACAACGCTCAGCTCCGGCCTGCCCCGGGTCATCAGTCCGTTGTGCTG
CAGGGTGAACCCACCCTGGCGCCCGGCCAGCGTGGCCGTTACCCGCTCCATCGCCACGTA
GCCGGCCGAGCCCTGTACCGGCGTGCGGAAGGCCAGCATCTGGCCGACGCTGCTGCCGTG
CAGGTCGCCGGCGAAGGTCTTGTTGATCGACATCACCGCAATCGGGCCGTCATTGCCACC
GATCGGCCGCAGATCCACTTCAAACGTACCGTGTGCTTCGCCCTGCATCCTGCTCTCCCC
TCTGGTCGGTTCAACGCTGCTACTTCTTCGTGGCCAGCACGATCACCCCGGCCAGCACCA
GGCCGATGCCGCTCCACTCCCGCAGGCTGGGCCGCTCGCCCAGCAGAAGATAGGCCAGCA
CGATCACCAGCACCACGCTGAACTTGTCCACCACGGCCACCTTGGCCAGCTCACCGCTCT
GTAGTGCGCGGAAGTAGAACAGCCACGACGCACCGGTGGCCAGCGCCGACAGCACCAGGA
ACAGCTGGGTGCGCCCCGGCAGCAGCAACGGGTTGGACCATTTGCCGGTGACCACCACCA
GCGGCAGGATCACCGCCGCCACCACCAGGGTACGGATGGCCATGGCCAGGTCCGGGTCGA
CACCCTTGACGCCGACCTTGGCGAACAGCGCGGTCAGCGCTGCGAACACGGCGGACAGTC
CCGCCCAGAGCAACCATTGCGGTACGTTCTGCACGAAGCCCTCGCTTGCCGCAACCGATG
AGCGTGCGCCAACGCTACTCCACCCTGCCATCGGTGGGGCTTCACCTGCCCATCACCGCC
GCTACAATGGGACGGAATCGCCAGGGGGGCGATCTGCAGGGAATGCGCCATGCTTGAACA
GGACACCACCCTCGCCCATACCGGGCCGTCGGCCCTTGACCGGGCCCGCCTGTCGTGCGC
CGCACGGCTGCCGCTCCCCTTCCCCTTCGTTTCGCAGCAACCTGCCCGTTCCGCGCGGCA
GGTTCCTCATTGCCTGCCCTGACCGGAGCCGTCGAAATGTCCGAGAACACCCTCCTTGCC
ACGCCGGCCGCTACCGCGCCGATCAAGTACCTCGACCGCGCCATGGCCACGCTGCGCAGC
CTGGGCCTGGCCGCTCCCCAGGACAACAACGCACCGGCCATCGCGCTGGTCTCGCAGCTG
TCCACCCTTGACCAGGGCCGCGTGGTGGCCATTGCCCGCGTGCTGCAGCAGTCCGGGCAT
TTCAATGCCGTGATGCGTGATGAAATCAGCTCGGCCAAGGTGTCCGACCGCTATACCGAG
ATCATCCGCGCGTTCGACAGCATCCGTGACGATGCCAGCACCATGGTCGAGCAGGTGCGC
GACGGCAGGATCGACATGGGCGAGCGCCTGCAGAACCTGTGGATGAAGGTCACCCGCGGC
GACATCCCGAGCCGGTTCGAGAAGATCCGCCGCACATTCCTGGAAGTCAGCCGCGATTCG
GCCGAGCAGCTGCAGCGCGAGTCACGCGTGCTGGAGATGTACGGCGACTTCCGCCTGTCG
ATCAAGGATGCCGAGATCCAGGCCCATGAGCTGTTGAAGCTGCAGGAGCAGGCGCTGGCC
GATGCCCGCGAGGCGCTGAAGCAGGCGCAGCAGCGCGTGGAGTCGGCCGATCCGGCCGCC
GATGCCGCCGACACCGGCCGCCTGGTCATGGCCCGCGACGAGGCCCTGCGCAACAACCAG
GCCGAGGAGTCGCGCTACCAGCTGGCCAAGGACCTGGCCGAGAACCTGCAGGTGAACTAC
GCCACCTCCGAGGCGATCATGCTGCGCGTGCACCAGTCGCACGAGATCAAGCGCCGCGTC
AACGAGCGCTCGGTGGTGTTCTTCTCCACCAATGAAACCAGCTTCACCGCCTTGAACCTG
GCCTTCACCACGCAGATGGGCCTGCATGAGTCCACGCAGGCGCTCAATGCGATGACCGAG
GGCACCTCCAAGGGCCTGGAAGCGGTGGCCAACATTGGCGATGACGTGCTGCACGAGGGC
CTGAAGGCCGGCTACGGCGCCACCATCGGCGTCGATTCGGTGCGCAAGCTGGTCGATGCG
GTGGTGCGCTTCCAGGAGACCTCGCTGCAGGAGATCGAGCAGCTGCGCGGCCAGGCGACC
CGCGACTCGGCCGAGATCGCCGAGTATGTCGAACAGGGCAAGCAGCGCTTCGCCGCCCTG
CTGCAGGCGCCGCCGAGCCCGGAGCCGCGCTGAGGTGAGTGCGACGATGGCCCCTGCCGA
GCTGCAGGCTGCGCTGCTGACCATGGATGTGGTCGACCAGCTGCGCTACCGCAATGCCGA
AATGAAGGCGCTGGCCGACAGCGGCCACGACAAGGCGACGCTGAAGCAGCGCCTGCTTGA
GCTGTACCGCTCGCAGGGCATCGAGGTCTCCGACGAGATCCTCGAGGCCGGCATCCAGGC
CCAGCGCGAGCAGCGCTACCTCTACACCGCGCCGCGTGGCTGGAAGGCGTGGCTGGCGCG
GCGCTGGATCGATCGGGCCCGCCTGTTGAAGTGGGCGCTGCTGGCGGCCTTCCTGCTGCT
GGTGCTCGGCATGCTGCTGGTCATGGCACGCAGCTTCGGAGCGTTCGTGCACGAGAGCAA
CGTGCAGAAGAACGTGCAGGTGCTGAACGACAAGGTGGCCGCGCAGCAACAGGAGGCTGC
TGCAGCGCGCGCCCTGCTGGCGGCACAGGAACAGGCCCTGCAGGGGCTGCTGCCACGTGC
CACGGCCAGCGGTGGGCGCCTGCAGCCACTGGCCGAAGGCGCACAGGCCGCGCTGGCCGA
AGCACAGCGGCGCTTCGCCGGGGTTCCCGCCGCGCTGGCCGCACAGCCGACCCTTGTGCG
CAAGGACAAGCTCACCCGGCTCAGCAGTGGTGGCAGTGCCACCGGCGAGCAGGCGGCCGC
GCAGGTTGAGCAGCATCGGCAGGCCGCCGCGCAGCTGCTGGCGAATGCCAGGGAAACCCT
GCCGCCGCTGACCGAGCGGGTGAACATTCTCGGCCAGGCGATCGAGGCCAGCGAGCTGCT
GGATACCACCAACGCCGCTGCAAAGGCGGCACGCCTCGCGCCGGATGCAGAGCAGGCGCG
CGCACGCGCCTACACCGGCGGCGACGTGGCACTGCGCGCGGGCGACATCGCCGCGGCCGG
CCAGGCGGTAGCAACCCTGAAGGAGCTGATCGGCAGCGCCGCCACGCTGGCCGCGCTCAA
CGAGCGGTTGGCCCAGCTCAAGGCCGACGGCCTCGCCACCGGTGTCGCCGGCGAAGACCG
CAAGCGCTTCGAACGTGCGCTGGAGCAGGCCGCCCGCCTGATCCGGGTCGAGACGCTGGC
CGAAGCCGGGCCGGCCCTGGACGAGGTCAGCCAGCTGGTGGGGCTGCTGTCGCAGACCCT
GGTCTACCGCATCGTCAACCGTGACGATGAACGCACCGGCGTCTGGCGCTACAACGAGAA
GGCCAATGGTGGCCGCAACTACTATCTGGTGACCGAAGCGCTGGACGAGGCCGGCAATGC
TGCCGAACTGCCGATCCGCAACGAGGAAACCGGCAAGGAGGAACGGGTCTCGGTGTTTGC
CGTACGCGTGCCCGAGGCCACCTACAACCGGGTTGCCGCCGACAAGCAGGACAACGGCAT
CATCGAAGACGACCAGATCGGCAGCAAGCCGCGCGGCAGCCTGTCGCCGCGGTTCCGCAT
GCCCGCCACCGGTGGCTACATCACCCAATGGTGATGGGTAAGGAACTGACATGAGAGACC
TGAACGACGCGATTGCCGATGTCGAAACCGATATCGGCCAGGTGCAGGCACAACTGGCCG
CGCGTGGCGATCAGTGCCGGGAGCTGATCAAGGAACAGGAAGCGCTGCACGGGCGGGTCC
GCGACGACTTCAACGCCCTGGCGCGCCTGCAGGCCGAGGCCGCAAACGATGCGCCGCCGA
TGCTGGCCCGGGACCTGCTGCAGCAGTCCAGCGCCGATCTGCAGCGCCGTGACCGCAAAG
CGGCGGTGCTGGACGACGAACTGCAGGCGCTGCTGGACATCGAGCAGTCCTTGCAGCAGC
GGTCGCAGGAGGCCGTTGCCGCACGCGACGCCGCCGGCGAACGCTGGCAGGCCCTGCAGG
ACCAGGTGGACACCACGCTGGAAGCGGAACCCACCTACAGGGTGCTGCAGGACGACCTGC
AGCTGGCCGTGGCACGCGCCGACACGGTCGAGCGCATGGCTTCCTCTGCCCAATCGGAGC
ATGACGCCAAGGCCGGCGCCTATCAGGCCGACCCGATCTTCATGTACCTGCACCGGCGCA
GCTACGGCAGCACGGCCTACCGCGGCTGGCCACTGGTGCGCACCGTCGACGGCTGGCTGG
CCGAACTGTGCGGCTTTGACCGTGCCCGTCGCGAGTACGCCACGCTGGTCGAGCTTCCGC
CCTATCTGCAGGAACATGCCCGACGCGCCCGCGACGACGTGGAGGCGGCCCGCCAACCGG
TACAGCAGGCCCGCGATGCCGCCCTCGCCCGCGCCGGTGGCGACCCGCTGCGCCAGCAGC
TGCAGACGGCACAGGGCGCAGTAGCGCAGGCGCTGCTGGCCGAGCAGCTGCATCGTCAGA
CCTTGGATGCCAAGCAGGCACAGATCGACGGCTTCCGCAGTTGGACCGATGCCGAAGGCA
GCGCCCTGCTCACCGCGCTGGCGCGCACGCTGTCGGCCAAGAGCATGGACGACCTGTACC
GGCGCGTGGCCGCCACCGCCTCCGGCGAGGACGATGCCGTGCTCGAGCGCATCCATCGCA
GTCGCCTGCGCCTGGGCGAGATCGATGGGATGGTAGGCGAGCACACCCGCGAAATGGCCG
TGCTGAAAAAGCGCCTGGACAGCCTGCAGGCGGCGCGGAGGAGCTACCAGGCGGCAGCAG
ACATCGAGCGCCAGGCCTACGAGGCGCCGAGCTACCGGGCCGCCGCGCCGGCCACCGTCG
CCGCATCCTTCTTCAGCACCACCAGCAGCCGAAGCACCACCCGCTCCTCTGGCGGCCTGT
TCGACCTGCTTTCGGGCGGTTCCAGCAGTTCCGGCTCGGGTTCGAGCTCCAGTTCGAGCT
CCAGTTCCAGCTCCAGCTCCAGTTCCAGCGGCAGCAGCTTCCACAGCGGCGGTGGTATCA
GCGGCGGCGGTGACTTCAAGACCGGCGGCGGGTTCTAGCCCGGCAACGGCCGGGTGCGCC
GCTTCAGCCGCGCATCCAGCAACCCCACGCCCAGCAGCACCAGGCTGGTCAGCCATCCGG
CGGCCAGCAGGTGCATCCAGGGCAACACCAGGCCCAGCATCAGTAGTGCGGCGGCGCCCA
GCAGGTGCGAGCGCGGCGCGCGCCCATAGACCACGTGCTTGTACAGGGCACTGCCCAGCA
GATAGATCAGCGGGCCCGCCACCATCACCGTGGCGTACACCGTGGTGACGGCCGCCGCCG
GATGGTCCATGACCAGATCGTTGCCCACCGCGGTGGCGATGATGCCGGCGATCAGCAGGG
CATGCACGTAATGGAAATTGGCGCCCATCCGGCCCGGGTCTTCGGCGTGGGTGATGGCCT
CTGTGGCATCGCGGCTGGAGATGCCGAAGTACAGCCACCACATGGCAATCGTGCCAGCGA
AGGTGGCCAGCACCGCCGAGATCACCTGCAGGCTCCAGTGCTCGACATCGCTTAGCACGC
CCCCGGTGGCCAGCAACGTCTCGCCCAGTGCGACGATGACGAACAGCTGGCAGCGTTCGG
CCAGGTGACCGCCCTCGATGGTCCAGTCGCGGGTGTGCGACCGGCCCATGCCCGGGAACG
CGAAGCCGAACATCGGCGAGATGTATTCGCAGGCCGCCGCCATCGCCCACAGTGCCAGCC
GCAGGTGGCCCTCGGCCGCCGCGCCGGCCAGCCAGAAGCAGGCCGACACGCTGACCCAGG
CCAGCATGCGGCGGAAGTTCGGCGCCAACGTATGGTTGCGGCCGACTTCCAGCAGCACGA
ACGCGGTGCGTCCGACCTGCATCGTGGCGTACGCCCCGGCGAAGATCCACGCACGATCGG
CGAACGCCTCGGGAATGGACGAGGACATCAACAACGCCAGCAGCATGGTGGCGAACATCA
GGCCCCGGATGCGCGGCGCCTCCGGGTCGAACCAGTTGCTGACCCAGCACGCGTACTGCC
AGCCGAGCCAGACCGCGAACCACAGCACCAGGGTCTGCAGCACGCCGGCCAGGTCCAGGT
GGTGCAGCAGATGGTGGCTGAGCTGGGTGACCGCAAACACGTAGACCAGGTCGAAGAACA
GTTCTTCGTAAGTCACGCGGGCATGATGGCCATCGCGGTGGCGCAGCGCGGGCAGGCGCA
GTCGGGTACTCATGGAACTCCTTCAGCGCGCCAGGCGCCAGTACAGGAAACCGGCAAGTA
GCGCCGGCATGGCGAATACCAGCAACAGGATCGGCAGCTCCTCGCGTACCGCGTAGCCGG
CCTTGCTGACCCCTACCCACATGTTGGCCACGGCCACCAGCAGCCAGGTGGCGATGAAGG
CGATCAGTGCCGTGGGCAGCTGCGAGGTGCCCGTGCTCCAGAGATGGCCAAACAGCACGA
ATACCCCCAGCAGCAGTACGCCACCCAGCATCACCATGAGCACGTGCATGGTCCACCTCC
TTGAGCCTGGTAGCAGGCTAGCCCCGGCCGATTCTGCGCTCCAGCCCGTGGAGGTGGATT
CACAATCCATGGCCAGCGAACAATCCCTGGGCAGTCTGCGGCGCACCTTATCGCAGCCAT
GAATTATTCGCGAAACGGTCCGCGCGGCCCGCGTGGTAGTTTCATCCGACCCTGCCCAGA
CACCTCTCCGCCATGCGCCTTTGCCTGACGACCCTTGCCCTGACTGCCACACTTGCCTTT
GATGTGACTGCCGCCGACGCACCGCTGCCGCAGCTGCAGGCCTACACCGTGGACGCCTCG
TGGCTGCAGCCGATGGCACCGCTGCAGATTGCCGACCACACCTGGCAGATCGGCACCGAG
GACCTGACCGCGCTGCTGGTGCAGACCGCCGACGGTGCGGTACTGCTCGACGGCGGCATG
CCGCAGATGGCCGGTCACCTGCTGGACAACATGAAGGCACGCGGGGTGGCAGCACAGGAT
CTACGGCTGATCCTGCTCAGCCACGCACACGCCGACCATGCCGGCCCGGTGGCGGAGCTG
AAGCGCCGTACCGGCGCCAGCGTAGCGGCCAACGCCGAATCGGCCGTGCTGCTGGCGCGC
GGCGGCAGCAACGACCTGCACTTTGGCGACAGCATCACCTTTCCGCCGGCCAGCGCCGAC
CGCATCATCATGGATGGCGAAGGGGTCACCGTAGGCGGCATCGCGTTCACCGCGCACTTC
ATGCCGGGGCACACCCCAGGCAGCACCGCCTGGACCTGGACCGATACCCGCGATGGCCAG
CCGGTGCGCATCGCCTACGCCGACAGCCTGAGTGCGCCGGGCTACCAGCTGCAGGGCAAC
GCTCGTTATCCACGCCTGGTCGAGGACTACCGGCGCAGCTTCGCTACGGTGCGCGCCCTG
CCCTGCGACCTGCTGCTGACGCCGCATCCGGGCGCCAGCAACTGGAACTATGCCGCGGGT
GCAGAGGCCGGAGCCAACGCCCTGACCTGCAAGGCCTACGCGGATGCGGCCGAGAAGAAG
TTCGACGCACAGCTGGCCAAGGAAACAGCCACGGCACGCTGATCCTGTAGAGCCGAGCCC
ATGCTCGGCTTGCCGGCCAAACACAGCCGAGCATAGGCTCAGCCCTACACAAGACGCGTC
GAAGGGTGCCGGTCAGGACGACCGGCACCCGCCTTCCATCAGCCACCCTGCCCGTGCTGG
GCAAACGGCTCGGTGCTGCCGTCGGTCCGCACCAGCTCGACGGTGTACGACTGCACGTAA
CCATCCGGCATTTCCATGCCCGGCGAACCGGCCGGCATGCCGGGCAGCACCAGCCCGCGT
GCGGCCGGGCGTTCGGCCAGCAGGCGCTTGATGTCCTCGGCCGGGATGTGGCCTTCGACC
ACATAACCGCCGATCTCGGCGGTATGGCAGGAGGCCTTGCCGACCGGCACGCCCAGGCGG
ACCTTGATCGGATTCATGTCATCGGTATCGCGCACGTCCACCTGGAAGCCCGCGGCCTTC
AGATGGTCGACCCAGATACCGCAACAGCCACAGCTGGCGGTCTTGTGCACGATGGCCACC
GGCAGGGCCGGATCGACCTTGGCCGGGCTGGCCTGGATCGGTGCCACCGGAGCCTTGCTG
GCGACCGGTGCGGCGGCGGATTCTTCGGCGGCACGTGCACAGGCGGTGGTGGCCAGCACG
GTGCCCAGCAGCAGGCCGAGGGAGAGAGAACGGTTCATTGAGTGATTCCTTTGCTGAGGC
GGGCAACGCGGCCCGCCGCCCGCGCATCGAAGGCGCAGGCAGAGGCGAGAAAGAGCCGAA
CAGTCATGGCAGGCGCTTGAGCGCCTGCAGGACATCACACGATGGGGGGACGCAACGGGT
CCGGCATCGGCGGCGATGCGCGTTGCTGGGAACGGGCAGCTACAGGCGCCTCACGCCACG
GCGAGGCGGGCGTTCCACTCAACGTGGCCAGCATGCCAAGGCAGGCTGGCGGGCATTCGC
ACTCACCGCTCTGGCAGGCCGCCCGGGCCGCATCATCGCAGCAGCCGGCTGCCGCCAGCG
CAGCCGCGTGCGGTGCAGCGCAGTGATCCTGGTTGGCCGACCCGTCGTACGAAGACGAGC
CAAGCGCCAGCGCCGGTGCATTCAGCACCAGGGCAACGAGCAGCATCCATCGCAGCAGCA
GGCCAGGCAGGTTCACCCGCCGATGATAGCCGATGCGCGTCACGCAATCGCCGCCGCCAT
CGCCCGCATCCGCACCGGGATCGACTTCGCTGCGGGTGTGCCGCTGATCCGGTCGTAGTA
GTCCAGCGGCAGCAACGGGTTCAGTTCCGGGTAGTAACCGGCCAGCGCGCCGCGCGGCAT
CGGGTAGTCCAGCACCGTCAGGCCCTCGATGCGGCGCTGCACGCCATCGCCGCTGATCGT
CTCCAGGCTGACCAGCGCTTCCTTCTCCAGCCCGCGCGCCAGCCGGTCCTCGATATTCAT
GAACAGCACCATGCGATCGTTGTACACGCCGCGATAGCGATCGTTGTAGCTGTAGATGGT
GGTGTTGTACTGATCATGCGAGCGTACCGTGGCCAACCGCAACATGTCTGGATCGTGCAC
CGGATCGTCCACGTCCAGGCCGGGCATCACCAGGATGTTGGCCTTGCCATTGGGCGTGGG
CCACACGTGGCGGCGCGGCGGAATGTCCAGATGGAAACCGTGTGGCTGCTGGATGCGCTC
GTTGAAGCCGGTGTAGATCTCCGGATACACCGCGGCAATCAGCTCGCGGATGGGCGCGTA
GTCGTGCATGCAGCCGGCCCAGTCAACCCTGCTGTCGGGCAGCGTGGCCAGTGCCATCCG
GCAGACGATCTCGACCTCGGGCAACACCTCGGCACTGACCGGCTCCAGTACCCCGCGCGA
CGCGGTGACATTCGACATCGCGTCTTCGATGGTGACGAACTGCTCGCCGGCGGGCGTAAC
GATGCGCTCCGAGCGCGCCACCACCGGCAGGATCAGTGCATCGCGGCCATGGACCAGGTG
CCCGCGGTTGAGCTTGGTGGCAATGCCCACGGTGAGCTCCAGACCACGCATTGCCTCATA
CGCACGCGGGGTATCGGGCACGGCATGGATGAAGTTGCCACCCAGGCCGATGAACACCTT
GGCGCTGCCGTCCAGCATCGCCTCGATGGATTCGACCACATGGTGGCCATGCTCGCGCGG
CGGGTCGAAGCCGAACACCTGCTGCACGCGGTCCAGATAGGCCGGCTTGGGCTTCTCGTC
GATGCCGACGGTGCGGTCGCCCTGCACATTGGAATGCCCACGGATCGGTCCGATGCCGGC
GCCGGGCTTGCCGAAGTTGCCACGCAGCAACAGCAGGTTGGCGACCTGCTGCAGCAGGCG
CGAGCCGTACTGGTGCTGGGTCAGCCCCATGCCGTAGCAGATCACGGTGGCCTTGGAACG
GATGTAGATCTCCGCACAGCGGCGGATCTGCGCCTGCGAAATGCCGGACACCTGCACGAT
CTGGTCCCAGTCCTGCGTCATCACGTCTTCGCGCAGCGCCTCCAGGCCCACCGTGTGTTC
CGACAGGAAATCATGGTCGAGCACGCGCTCGCCCTGTGCCTCACGCTCGAACATCACCTT
CATCATGCCCTTGATCAGGGCCAGGTCGCCGCCGATGCGGATATGCACGAACTCGCTGGT
GATCTCGGTCGAACCGAACGTGGCCATCTGCACCACGTCCTGCGGCTCGGCGAAGCGGAT
CAGCGCACGCTCGGGCATCGGATTGACCGCCACGATCGGGATGCCGCGTTTACGCGCCTC
GACCAGGTTGCTCATCATCCGCGGTGAATTGGTACCGGTGTTCTGGCCGATCACGAAGAT
CGCCTCGGCATGCTCGAAATCCTGCAGCACGATGGTGCCCTTGCCCACCCCGATGGCCGG
CGGCAGGCCACGGCTGGTCGGCTCGTGGCACATGTTCGAGCAGTCCGGGAAATTATTGGT
GCCGAACTCGCGCACGAAGATCGAATACAGGAACGCGGCTTCATTGGGCGTGCGGCCGGA
GGTGTAGAACTCGGCCTGGTGCGGGCTGTCCAGCGCCTGCAGGTGGCGGCCGATCAGCGC
GAAGGCATCGTCCCAGCTGCACGGCACGTAGTGGTCGGTGGCTGCGTCGTAGCGCATCGG
CTCGGTCAGCCGGCCCTGCATCTCCAGCCAGTAGTCGGTCTGCGCCATCAGTTCGGTCAC
GGTGTACCGGGCGAACAGTTCGCGGCCGGCGCGGAACTGGGTGGCTTCCCAGGCCAGTGC
CTTCGCGCCGTTCTCGCAGAACTCCAGCTTCTTGCGTTCGTCGGCATCGGGGAACGCGCA
GCTGGGGCACTTGAAGCCACCGGGCTGGTTCATCGCCAGCAATGCCTTCGATCCCTTGCC
GATCACACTCTGCTGCAGCAGCACCTTGGCCGTGGCGCCGGCGGCACCCCAGCCTCCGGC
GGGCTGGTTGTAGGGCTTGTAACGCGGCGGTTTCTGCTCGGACATGTTCGGGAACCTGGC
AGTAGGAACGCAACAACGAACGGCACAACGCGGTCCGGCGGTGCATTCAGTGGCACGACC
AGCCGCACAGTCAAGCACGGCCCACGGCGCTTCGCCAGAGGGCACCGGCTGATTTCAGCA
CAACCTGCCATGGCAACGGTTACAGCCGCGTCTGCGCGCAACCACTGCGCTATCCTCGAA
ACCGCCGGCGGTGGCCCGCCCGCGTTTCTCCCTTGTCCGGACGCGCTGCATGCCTGATTC
GATCCCGCCGCACACCCCGCCTGCCGGCACCGCCCAACGCCCGTTGCAGCGCTGGCGCGG
CGGCACGCAACAGCAGCAGGTCGACGTGGTGGCCGAGGAAGTGCCGGTGGCGCTGCGCTA
CAACGATGCCCCCTTTGCCGTGATGATGGCCACACCCTGTGATCTGGAGGACTTCGCACT
CGGATTTTCGCTCAGCGAAGGCCTGATCAGCGCGCCCTCGCAGCTGCTGTCGATCGATAT
CCACCCACAGCTGGAAGGCATTGAGCTGCAGATGACCGTGGACGAGGCTGCGCCCGGCGC
AAACCTCGACCCCGACAAGGGACGCCTGCTGCCCGGCCGTGGTGGCTGTGGCCTGTGCGG
CACGCGCCAGCTGGAAGAAGTGCTGCGCCCACTGCCGCAGATCCGCGAGCGCCGCAGCTA
TTCCGCCACCGCCCTGCAGCGGGCGTTGGCCAGCCTGGCGCAGCACCAGCCGATGAATGC
GGCAAGCGGCTCGATCCATGCCGCGGCCTGGGCCGACGCCAGTGGGCGCATCGGCTGGGT
ACGCGAGGACGTCGGCCGCCACAATGCACTGGACAAGCTGATCGGCGCCCTGCACCACAA
CGAACACGCCATCGAAGGCGGCCTGCTGGTGATTTCCAGCCGGGCCAGCTACGAGATGGT
GAGCAAGGCAGTGCGCGCCGGCGCCAGCGTGCTGGCGGCAGTGTCCGCGCCGACCGCGCT
GGCGATCGATCTGGCCCGCAGCGCCGGCCTGTGCCTGGTCGGGTTCGCGCGGGAAAGCGG
GTTCAATGTGTATACCCATCCGGAGCGGCTGCAGGCGCACGACGGCCACGCCCGCTGAGG
ATGGCCGGGAGCACTGCGTCCCCCGGACCGGTACACCTCAGCGCAGCGCGACCTTCGGGA
AGTCCACCGGCACGTCGAACGCCACGTTGACGTAGTTGGTGAACAGGTTGAGCGCCACAT
GCGCGAGGATCTCGACGACCTGCTCATCATCGAAGCCGGCCGCGCGCAGCGCCTGCACGT
CGCCGTCGGCGATCTGCGCACGCTGCTCGACCACCTTCAACGCGAAGTCGAGCGCCGCCG
CAGTGGCCGGGTCGCTGGACTGGCCGATCTGCGCGGCAGCCATCTGCTCACCGCTGGCGC
CGGCCTTGCGGCCCAATGCCGTGTGCGCGGCCAGGCAGTACTCGCAGGCGTTGCGGTTGG
CGATGGCCACGGCGATCTGCTCGCCCAGCAGCGGCGACAGGCGACCGCCGCCCAGCGCGC
CGAACGAACCCCACATGCTCTGCAGGGCAGCCGGCGAGTTGGCCACGGCGCGGAACATGG
CCGGGGTGGCGCCGAAGGCAGCGTGGACCTGGCCCAGCAGGGCCTGGCGGTCGGCGGTGG
TGTTGGCGGCATCGATCAGGGGGACACGGGACATGGTGGATCTCCTTGGGAAAGCGCCCG
GGATTGGACGACCCGCTCATCCTAGGTAGACTCCCTGGACGGAACGTCCTCAATTCGCCA
CATATGTTGTCCATACGTCCATGCGCATGCGCACCGCCACCCCTGCGCCAGATCGACTCT
CCTCGCTGCTGGAACGCTTCCGGGTGCAGGCGGCGCTGTTCCACAGTGGCCTGCTGTGCG
GGCAGCATGTCTTCGAGCCGCAGCCCGGTCGTGCGTTCCTGCACATCCTGCGCCAGGGTG
AGATGGAAGTCCGTCATCCTGGGGGCGATAGCGCGCTGCCCCGGTTGAAGATCGATACAC
CCAGCCTCCTGCTGTATCCGCAGCCGCTGCACCATGTGTTCTTCAACGCTCCGCTGGACG
GCCCGGATTTCACCTGTGCCACGCTGGATTTCGATGGTGGCGCGCGCAATCCGATCGTGC
AGTCGCTGCCACCGGTGATGGTGGTGCCGCTGGCCGCGATCACCGAACTGGATGACACCC
TGCAGCTGCTGTTCGCCGAAGCCGATCGCCAGCGCTGCGGGTCACGGCTGCTGACCAACC
GCCTGTTCGAGGTGGCGCTGATCCAGATCCTGCGCTGGGTGGTCGACCACCCGGATGCAG
CCGGCGTCAGCCACGGGTTGATGCGGGGGCTGTCCGATGCGCGGCTGGCACGCACGCTGG
TGGCGATGCACCAGGCACCGCAGGACGAATGGACGCTGCCGCGCATGGCCGCGACCGCCG
GCATGTCGCGCAGCGCGTTCGCGGCCGTGTTCAAGGACGTGATGCAGGCAACGCCAGCCA
GCTACCTGCTGGACTGGCGGCTGAGCCTGGCCTGCGCGCAGCTGCGGGCCGGCGTGGCGG
TCAAGCAGGTGGCGATCGAGGTGGGGTTTGCCGATACCGCATCGTTGTCGAAGGCGTTCC
GCAAGCGGCTGGGGGCTTCGCCGAGGGCGTGGCTGGCCGCGGGCGCCGCGCAGGCTGGGT
AAATGGATGAGGGGTAGAGTCGACCGCTGGTCGACCATCGCGCGACGCGCGGGATTTTCG
TTGTCCGACCGAAGGGCAGTCGACCAACAGTCGACTCTACCGATGCGGCATTTTCGTGAT
CTGACCGAAGAGCAGCCGACCAGCGGTCGGCTCTACCACGGGCGATCGAAGCGGCATTTT
CGTGATCTGACCGAAGGGCAGCCGACCAGCGGTCGGCTCTACCACGGGCGATCGAAGCGG
CATTTCCGTGGCCTGACCGAAGGGCAGCCGACCAGCGGTCGGCTCTACCACGGACGATCG
AAGCGGCATTTCCGCGGCCTGACCGAAGGGCAGCCGGCCAGCGGTCGGCTCTACCACGGG
CGATCGAAGCGGCATTTCCGTGGCCTGACCGAAGGGCAGCCGACCGGCGGTCGGCTCTGC
CACGGGCGATGTCGGCGCGCCGGCTGCCCGCTCAACTGGACGTTCCATCGGGCTTCGCCA
GCAGCCCGGCGATCCGTTCGGCCACCTGGGCGCGCACGCTTTCATCCAGCTGCCCCTCGT
ACATCGCCTCGTAGATCCACAGGCCGTCGGCGGCCAGCCGTGCCACGAAATTGTCGAGCG
CGGCCGGGTCGCTCTGCCCGGTCGACGGCGGCAACGGCGCCCAACGCCGTACCGCCGGCC
CCCACGGGCGCTCATCGGCGTCCGGGTCGGCCGATTCGAGCATGAACATCAGCTCGGCAC
GGGTAGCGCTCTGCGCCGAGACGCGCACGAAGGTCTGGTAACGCTCCAGCGCCGAGGCTT
CGTCTGCACGCTTGCCCAGCAGCGTTTCCATCGACGTCTCCCAGGCCTGCACCAGGTGCT
CGTCGATGCCGCGCAGCAGCGCCTCGCGCGACGGGAAGTGGTACAGCAGGCCGCCGCGGG
TCAGCTTGGCCTCGGCCGCCACCGACTCGAAGGTCACTGCGCGCACGCCATCACGATTGA
TCACGTTGACGGCGGCGTCGAGGATGCGGTCGCGCTTGCTGGTTCTCATAACGTCATTTT
ACGCGATCGGCCGCACCCACGCGGCTGCCGACGCGCCCGCGCAGCAGGCGCGCGATGATC
GACGCGCCCAGCGCCAGCACCACCGTGATCACCAGCAGCACGATCTGGTAGCCGCGGTCA
TACGCGGCCGTGGCCAGTGCGAACCACTCGCCCTGCCCGCTTTCACGTGCCACGTGCAGC
GCCTGGGTGAAGCCTTCCCGTGCAAGCGCGGGCATGTCGGCCGAGACCGGCAGGAATGCG
CCATACATCGCCGCGCTCAAGCTGCCCAGCATCGCCACCGCCAGCAGGCCGCCGAACTCG
TAGGACACCTCTTCCACCGACGAGGCCATGCCCGCACGGTGCGCCGGTACGTTGTTGAGG
ATGGCGGTGGACGCCACCGAGATGGCCGAACCCATGCCGAAGCCGGTGATCGCCATGCCG
GCGACCACCCAGCCGAGGCCGTGCGGGAAGCCGAATGCCACCACGCCGACACCCAGCGCA
CCTGCGGCCAGGCCGCCACAGATCAGCGGGCGCAGGCCCACCCGGTGCAGGATGCTGCCG
CCCAGCAGCGCACTGGGCAGGCTGCCCAGCGCGGCCACCGACACCAGCAGGCCCGCCTGC
AGCGGCGAAAAGCCCGCCACCAGCTGGAAGCGCTGGGTAGTGACCAGCTGCAGGCCGGCC
ATCGCAAACAGGGTGAACACCGCCGACAGCGTGCCGGCCAGGAACGCCGGATTGCGGAAG
ATCGCGAAGTCCAGCAGCGGGTGCGGCAGCTGCTGCTGGCGGCGCGCGAACGCCGCACCA
CTGATGGCGGCCAGCAGCAGCGCGCCTGCACCCAGCGCATACGACGGCGGCGTAGCGATC
AGTGACTTGATCGCCAGCACCAGGCCGGACAGTGCAGCCAGAGCCAGCAGCGACGAAACC
AGGTCCCACGGTCGCGAGGGGTCGCGCTGGCCTTCCGGTGCCAGCAGCAGCGTGGCCACG
AACGCGACCACGACCACCGGCACGTTGATCAGGAACACCGAGCCCCACCAGAAATGCTGC
AGCAGCCAGCCACCAATGATCGGGCCAAGTGCCGCACCGACGATCGCCACCGAACCCCAG
ATCGCGATGGCGATGTTGCGTTCGCGCGCTTCGTGGAAGCTCAGGCCGATCAGCGCCAGC
GTGGCCGGCATCATCGCGGCCGCGCCGACCGCCAGCAAGGCGCGCGCGGCAATCAGCTGC
CCTGCGGTGTCGGCGAACGCCGCTGCCAACGATGCCACGCCGAACACCACCAGGCCGATC
AGGAACATGCGGCGGTGGCCGATGCGGTCGCCCAGCGTACCCGCACCCAGCAGCAGGCCG
GCCATCACAAGCGGATAGGCGTTGATGATCCACAGCGCCTGGCCGGCACTGGCCGAGAGT
TCCTCGGTCAGCGTGGGCAGGGCGGTGTAGAGCACGGAGTTGTCGAGCGTGACCAGCAGC
AGGCCGGCGGCGACGGTGAACAACAGTGCCCAGCGACGGGCACGCGACAGGGCCGGAGCA
CCGGCCAAGGGCTGGGACAAAGCCATGGGAGAACCTGGTGGGGGTGGATTACGGCGATAA
CTATACAGGATGTCCTGTATAGTTATGAGGACCAATCTCGATACTGTTCAGGCCAAGTCA
AGCAGGTACTCCGCGACTAGCCGGTTTGCCGAAGACAAAGGCACCTCTTCAGGTTCATGT
ACAGCCGCCGCTATAGCGTGAAATATTCAACTTTCTCTAGCGAGTGACGCCCTTCACCTC
AAGGGAACCGAGGACTTTCTTTCATGACGACAGAGCATCTGATCTTTGGCAGAGCAGAGA
TAGAAGAAGGCATACAGATTCATCCCGTCAGCCAAAGCTGGAACGACTTCGGCTTCAACT
TCCATGCAGAGGCCGCCCTCACGGCAAAGAAGAGGCCTCGCCTAAACCTAAGTCTTTACG
TTATTCCATTTGACGGAGAAACCATCCACAGAAAATTCAGTGCCTGGTATCAGGATCTCA
CTGCCGCGACTGGCACCGCAGCAGCGCCCCCCCTCTTTCGCGACCCTCCTGGCAGGGGAA
AAATACTATCGGGCACTAAAGGATTGGTGTGGAAGCGATGCCGAGTACCATTCCATCCTG
CGCCAGCTGCATGACATCACCCTCGAACTCGCCGAAACCCCCGGTCCACGCGTCGAAAGA
ATCCGGGCATCAAATGAATTTCGGCTCGGCGTGCTCCGCAACGCTGGGGCGTACCGCGCG
TTTCGTACCGGATACCTCTGTCGAACTGGCAACGCCTCCGCCGATGCAAGGATCGACTTT
CAATACGACGTTACGCTCGCGAGCACGGGAGACGTGTGCATACCATTCATCCATCGGGAC
AACGACTACGTAGCCGATCGCATCCATTGCATCGTTGGCAAGAATGGAGTCGGCAAATCC
AGAATTCTGGCCTCACTTGTCAGAACACTGGCCGGAGACCAGCGCTCCCTGCTTGAGTAT
GACTGGAATGGGCCTCGAGAACATGGCGCCGTCACCCTGGGCTACTTCGATGGCGTTGCC
CAGCCTTCCTATGCCAACCACTTCTCCAGAGTGATCGCGTACTCGACGGAGTTCGAACAC
CAGTATCCAACCCATACCCACCCCTCGTCGAGCTTCGATTATCTGCATTTTTCGCTAACA
TCGGGACTTACTGGGAATCCAAGAAGCGACTCGAATACTCGATGCGCTCGGGCGATGGTT
GATCTTCTGCGTGATCATGATCCAGTGGGTGAGGTCGGACCGGATCGCTACAGTTGGCTT
AAGAAGTATTGCCAAGACCACATCCCTTGGAGCGACCTATGCCTTCCAGTCGAGGAAGGT
ATTGACGACCGCGCGATCTTTTCGGATCAGGAGGGATATTGGATAAAGCTTGAACATCTG
CGCCATGCGGGCGAACAACGCACATTGGAACTTACCGGAGCCCTCGCCGAGGACAGAGAC
ATTGCCTTCTTCAACGATGAAGGAATTCGAGTTCGCATCAGTAGCGGCCAACGAACCTAT
CTAAGGTTTGCCATCCACATAATATCATTCATATCCAAGGGGTCTTTGATTATTCTCGAT
GAACCAGAGACCCACCTACATCCCAATCTGATTTCTCAACTCATGCTTCTGTTGAATCAA
GTAGCAAGCACCTTCGAGTCGCTGGCATTGATCGCAACGCACTCCGTGCATGTCGTGCGC
GAGGTTCCAACGCATTGCACACACGTCCTCACCCGAACGGAAGAAGGAACTTCCACCAAG
CATGTCTATCTTCCAACGCTGGGAGCAAGCCCGACGCTGCTGTCGCTTGCGATATTTGGC
GACGATTCCGTCCCCCGCCATTCCAATGAGATTGTGAAGAAAATCATCAACTCGAACCTC
TCCATGAAAGAGGTCATAAAAGATCTTTCCGGGCTGATAAGCACCGAAATGCTAACAGAA
ATCCGCAGGGGCATTGAGGAGCAGAGCTCATGAGATCTTTGCCAGGACCGCGTCGCGCCG
ATGGCGCAAGACTCATCCGAGTTGGTGGTGCCTACACAGCCATAGAACCCGCAATCTGGT
CATTGCGTGTCGCATACCAGGATTACGTCAAGAAGAATGCTATGGGCCTGGCAGCAATCA
CCCTGCCGAAGAATGCCCAGGATGAACTTCGAACGGCCTATTCAAGCAAAGCCACCACGG
CATCACTGGACTGGATAGATAGGCTCCATCACGATCACAGCCTCAATCATTGCCCTGTTT
GCGGCGGCCTCGGTGCGCGCACAATCGACCATCACCTGCCGAAGGCCAATTACCCCGAGT
TCTCGATCTTTGCTCCCAACCTGATCCCATGCTGTGGAACGTGCAATTCGAAGCGGGGAA
ATGCAAACAAGCCTGGAGTGCCACAAACCACACTTCATCCGTACTTTGACAGTGCAATTC
TTGACGCTCCGCTTGTATTCATCAAGGTGAGAAAACCATGGTGCGCGCCAGAATTCCAGC
TGCTTCGACTACCGCAATACAAGGCCACCCGAGAACGGGTAAAGCATCATGTCCGCACAT
CGGTCGATTCCGCCGCCTTCGGAACATGGGCAAAGGGCTACTGGGGAGACTTCCGTAGCA
AGATCGCTGCAAAGTACCAGACCGCCATTCAACTGGAGAACGAGCTGAAGCGCATGCTTG
CAACTGACGCGGACTCTCATGGACACAACTCATGGCAAGCAGCGCTATCCAGAGGCGTTG
CCAAGGATCAAGCCCTTATGCAGTGGCTTGTCTCCAATCCGGTGAACGTCGGCAACTACA
CGGCTGCACAGCTCGGAATCTAGCGTACTGCATGACTCGGGAATGCTTAACGACATGATT
TGTCGCTACCGACAGTCCTCCGGCAACGCGGCGATGGCCGATACCACCGCCGCCTGCATG
CCCTGCCCCACGGCCATGTCCAGCTCCCCGCCCGTTGCCCCGTGCTGGCGCCGCAGCTCG
TCCTCGCACAGGCCGCGCACCCGCGCGCGGGCATTCGCGCGCAGGCTGCTGCACCGCCAG
TCGGTGCCACCCAGCGGCAGCACCGAATACACCACGCTGTTGCAGGCGTTGCCAGCGCGC
TGCTGCAACGACCGTCCACCAAAGTCCCGGGGTTCACTGCTGCGCTGCGGGTCGAAGTAG
CTGTCCGGGAAGGTGCGCGCGTACTGTTCGATGTCCAACGCCATGCTGCGCCCACCGGTC
AACGGCATCTGCAGCGGATGGCCGCACTGCGTCGCGTCGGCGCGGTGCTGGATGTACTGG
TAGATCGGCCGGTCCAGCGATGGATCCTGCTGGGTCACCGCACTCACCGCCGCCAGCACC
GGCAGCGACGCACGATTGGCCATGCGCGCCAGCAGCCCCGCCTGCGCTGGCTGGCAGCGG
TCGCGCACTGTTGCCGCAAGCAGGAACAGCACGTCGTTGCGGAACGCGTGGTCGTCACCC
AAACGCTGTTCGATGCGCTGGCTGGCGTCGGACGCCGGTGCTGGAAACGCGACCAACGGC
GGCGCGGTGGGTGCGCGCTGCCGCTGCCACCACACCAGCAGCACGACTGCGCTCACCAGC
ACCCCGGCAGCCAGGATCCAGCGCATGCGCATCAGTCGTGGATCGCCGTCAGCGTGGCCG
CTGCGGCATCGTAGGACGCGCTGGCAATGTCCGCATCGAAGCGCTTCACCTGCAGGCGGC
CGGCCAACCGGTACGGGTCCCAAAGATCGCCCAGCGCGATCGGCGTGGCCAGGGTCACAT
GGATGATCTGGTTCGGTGGCGGCGGCGGTACGTGGATGCACGCACCGTAGAACGGCACGA
ACAGCAGCTCATCGACCAGGCCGGCATCATTGGTGCCCAGCGGTACCACGTAGCCATCCA
GATCCACCGCGCGACCGTCGACAGCGTCGACCACGCGCGAAGAGCCGAACTGCTTGGCGC
GATCCGGGCTGGAATGGTCGATTTCCTGCCCCGGTGGCGTGCCCGAGCCGGTGTCGTCGA
TCAGGCCGCCCACCCCGTCCATGCCATTGCGTGACAAGCCGATCTGCGGGGGCGGGCGCT
GATAGGTCACTTCGTCCGGCCGCAGCGCGTCCCAGCGGTCGATAGGCGTTTCGGGCGCGG
CGGAGGGCAACGGCTTGTCGCGCGGCGTGGCCACCACGGCATCACCGCCCGGTGACGTGC
AGCCTGCCAACCAGACGCATCCAAGCAGCAACACAGTGCTACGGTTCATAGGGCCTCAGC
TGGGCATCGCGCATGGTGTAGGCGGAACCGGCCAGATCATCATCCAGCCGCTCGGCACGC
AGGGTGCCGGCCAGGAAGAACGGCGAGTACATGTCCGGCATGGCGATCGGGCGCGGCAGC
ACCACGTGCACGATCTGGTTCGGTGGCGGCGGTGGTACGTGGATGCAGGCGCCGTAGTAC
GGCACGAACAGGAATTCGGTCAGGCGCCCGTCCTGCGCAGTGGCCAGCGGCACCACGTAG
CCGGGCAGGCGCACCGGACGCTGCAGCACCGTATCCACGGTACGGAACGTGCCGAACTGC
GGCATGCGCCGGTTGCCGTTGTGCTCCACCTCCGGGCCCTCTCCGCGCTCCAGCGCGGCC
AGCTCGTCCTTGGGCATCATCTGCAACCAGTCCAGTTCCTGCTCCGCCGCATCCGCAGCG
CCAGCGTGGTCGACAACCGGCGGAGGTGGCAACGCCTGCACACCGGTATCCACCGGCCGC
TCGCAGGCTGCCAGCGCCAGTACCATCGGCAATGACAGCATCCAGCGCATGCTCAGCCTC
CCGGCGACAGACCATCGGCCAAGGTGCGCCGGTAGGCCAGCAACGCCGGCACCAGCCCGG
CCACCGCGCTGATCGCCAACACACCCGCCACCCAGGCCAGCTCGCGGCCATCCGGCCAGA
CATGGGTGATGGACAGGCCGAACGTGGCCAGGGCCCAGCCGCGTCCGGCCATGCTGGCGG
CCACCAGCAGCCCCAACGCCAGCACGCAGGCCACGGCACTGGTTGCCACCGCTTCCACTA
CCAGCAGGCCGGCGATGTAACCCGGCCGCGCGCCGGTCGCACGCAGGATCGCCATCTCGC
GCCGCCGCTGCTGCAGCGTCGAGACCAGCAACGCCACCAGCGAGACCATGCCCAGCAACA
CCACCATCGCGCTGATCAGCTGCAGTGCGCGCTCGGCCGTGCCCAGCGACTGCCACAGCT
GCTGCAGCGTCACCCCGGGCAGGATCGCCAGCATCGCCTCTTCGGGATACTCGTTGATCC
TGCGCTGCACCGAAAAGGTGGCGATGCGCGAGTTAAGGCCGAGCATGAAAGCGGTGATGC
TGGTCGGGGTCAGATCGAGGTGGCGCGCCTGCTCGGCACTGACGCTCTGGCTGCGCAGCT
GCACACCCGAGCGCCAGTCGACGTGGATGGCCTCGATCGCCGGCAGCGAGACCAGCAGCG
ACGAATCCACCGGCGTGCCGGTGCGCTGCAGGATGCCGGAGACCCGGAACGGCTTGTCGG
CATGCGTGGCCAGCGTGACCGCGCCGGTGCCGTGCGCCAGCACGATCTCGTCGCCGAGGC
CGACCTTCTGCGCGCGTGCCACCTCCGCGCCGATCACCGCGTCATACAGATCATCAAAGG
GCCGCCCCTGTGCAAAGGCAAGCGCATGACCGGAACCATAACGATAGTGTTCAAAGTAGC
CGCCAGTGGTACCCACTACCCGGTAGCCGCGCCAGGAATCGCCCAGCGACAGCGGCACCG
CCCACTTCACCTGCGGCATTGCGGACAGCGCCTGGTAGGACTGCCAGGACACGTTGTTGG
TGGGGTCACCGATATGGAACACCGCGTACAGCAGCAGGTTCACCGGCCCCGAACGCGCAC
CGACAATCAGGTCCGTGCCCGACACCGTGCTGGCGAAGCCTTCGTGCGCCTGCGTGCGCA
CACGCTCGACACCCAGCAACAGCACCACGCTGAGGGTGATGACCAGCACGGTCAGGCCCA
CGCTCAACGCGCGGCTGCGCAGGCTGGCCCAGGCAAGCTCAAGCATGGCCGGCACCTGCC
TGGTTGATCTCGGACAAGGCGATCGTGCGGTCGAACAACGACTGCAGGCTGTCGTCATGG
CTGACCACCAGCACCGTGGTGCCGGCCGCCTCGCATTGCGCCGACATCAGCTTCAGGAAC
GCGGTCGCCGCGTCGCGGTCGAGCGCCGAGGTCGGCTCATCAGCCAGCAGCAACGCCGGG
CTGCCGATCAGCGCGCGTGCCGCCGCCACGCGTTGTTGCTGGCCGACGCTGAGCGTGCCG
GCGCGGCGCTGCATCAGCCCGGGGTCCAGCTGCAGGGCCTGCAGCAGTCGCGCGATCTCG
GCATTCAACGGCCCGCTGATGCGCGCACTGCGCAGGCGCGAGAAGCGCAGGCCCAGTGCG
ATGTTGTCGCGCACGCTGAGAAACGGCAGCAGGTTGAACTGCTGGAAGATCACGCCCAGG
TGGTCGGCGCGGAAGCGATCCCGCGCGGCACCACGCATCGCCTGCAGCGCGTGGCCGGCG
ACCTCGATGCGGCCCTTGCCGGGCAGCAGCACGCCCGCCAGCAGGCCCAGCAGCGTGCTC
TTGCCACCGCCACTGATTCCGCGCAGCAGCACGCTGCTGCCCTGCTCGATCCATAGCCGC
GGCACGTCCAGCACCAGCCGCCGGCCATAGCCGAACTGCACGCCATCCAGCACGATCACC
GGTCGCATGCTCACGGTGCCAGCACCACGCGCAGATTGTCCGCGGTCAACACGCTGCGGT
TCTGGCCATGGGCGGTGGTGCTGTTGACGATCACTTCGTGCAGGCCCGGGAATACTGCGG
GCAGGCGCACGACGATGGCCCGCAACCCGGCAGGCTTGGCGCACTGGTACCGCAGGGTTG
CGCTGAACCCTGCGTGGCGATGCTGACCGGGCGGCGGCGCGGCAGCCATCGCACCGAAGC
CCTCGGCCCTGGCATCGTTCGCGATAAGGCGGCAGCCCGCGGCGGTGGGCAAGGTGACCC
AGCTGCCGCCCTGCAGCAGCGCAGTCGCACGCGCCAGCGCGGCCTGCTCGGTTGCATTGG
CCGGCGGCCGCTCGAAATCAAGGATGCCGATGCCGGGCGCCTGCAGGGCGAATTCCAGCG
TCTGCTGGTCAAGCGCAAGATCAACGGTGGCCTGGCCGTGTACGTGCGCACCGAGCTGGC
GGACATCATGGGCCTGTGCAGCGCTGGCAGCCAGCAGCAGGAAAAGAGCAGCAGAACGCT
TCATGGGAGAGGCTCCAATTGTTACTATGTAACATTATGGACCACATCCCCACGACGCCT
GCAAGGGCCCTGGCCCAGCCGCCAGCTTCGGCACGCTGGCACCCCCGCTTCGATCTAGCC
GGGGCCTGGCTGTCCCTGGCCTGCGCCGCCCATTGCATCGCCCTGCCCCTGCTGTTGGCC
TTCGTGCCGGCAGCGATGATGGCGCTGCGCTCGTTCCAGCACCCCGGCCATGGCGCGATG
ACGTTTCTGCTGATGATGTCGCGCTGGGAATGGCTGTTTGCGCTGCTGGCCTCGTCGCTG
GCCTTGGCGAGCACTTCGGCCGGGGTTCACCGGCATGGGCGCTGGCGACCTGCAAGGCTG
GCCTGCGTCGGCGCCCTCCTGCTGTTGCCGGCCTCGCTATACCTGCCGCTGAAGGAATCA
CTGCTCTGGCATGGCGTGGCGACAGCTGGTGGTGGCGTGCTGCTGGCATGCGCGCACATC
GGCAACCGGCGCGCGCTGCACAACCGCCGGTAGTGCCGGCCGCTGGCCGGCAGCTGCGGG
ATCCCGGCCGCCGGCCCGCGCCCGGCTCTACCCCCTCCATGCATGGGCCACGCATCAGGT
GATACACAGCTGGTAGTGCCGGCCGCTGGCCGGCAGCCCCAGAGACCCGGCAGCCGGCCA
GCGGCCGGCTCTACCCCTCCATGCATGGGCCACGCATCAGGTGATACACAGTTGGTAGTG
CCGGCCGCGGGGCGGCAGCCCCCGGGACCCGGCAGCCGGCCAGCGGCCGGCGCTACGCCG
CCTTATTCGTCAAACGGACGCTGGCCGAGCGTCTGCGTCACGTGGTCGACGAAACAGGTG
ATGCGCGCGGCCAGCGCGGTGTTGCGGTAGTACACCGCGTTGATCGGCTGGCGCACCTCC
TGCGTCTGCTTGGCGAACAACTGCACCAGGCGGCCGTCACGCCGGTCCTGGCGGGTCAGG
AAGTCGGACAGGCAGGCGATGCCCAGCCCGGTCACCGCCATCTGCCGCAGTGTCTCGCCA
CTGGACGAAGCAATCGCCGGCTCAATCACGAAAGGGCCGCCATCGGCATCCTGCAGCGGC
CATTCGTTCAACGAACTGGGCTGGGTGAAGCCAAGCAGGTCGTGCTCGCGCAGCTGCTCC
ACCCGCGTGGGCGTGCCACGCCGGCGCAGGTACTCGGGGCTGGCCACCACGCGGATGCGG
CTGTGGCCGATGGGCCGCGCATGCAGGGTGGAATCGCGCAGCACGCCAATGCGGAACGCT
ACGTCGGTGCGCTTCTCGATCAGGTCGGTGATGCCTTCATTGGAATTCAGCTCCAGCTCC
ACCTGCGGGTAGCGCTCGCGGAAGCCCTCCAGCAACGGCACGATGACGTGCAGCATGAAC
GGCGTGGCGGCGTCTACGCGCAGGCGCCCGACCGGCTGCAGCCGCCGCGCGGCCATCTGT
TCCTCGGCCTCGTCCACCGTGGCCAGGATCGTGCGCGCGTACTCCAGGAATGCGGCTCCC
TCCTCGGTCAGCTCCAGCCGCCGCGTGGTCCGCCGCAGCAGCGTGGTCTGCAGCTTGTCC
TCCAGCCGCGCCAGGGTGCGGCTGGTGGCGGAGATGGTCAGCTCCAGCTCTTCGGCCGCG
GCAGTGATCGAACCGCTGTCGACCACGGCCACGAAGGCCTTCAGCTCATCCAGGGTGGTT
TTCATTTTTTACCTCGGCGCAAAAGCGTTTCCCGTATACACGGCTTAATCAACAAATGTA
AAGCGCCCACACTTCGCCCTGTCCCGAGCCCACCGGCTCTCAACGAAGTCCCTGGAGTCC
ATCATGAGCGTTCCTTCCTTTGGCGTCGGCACCTTCCGCCTGACCGGCCAGATCGTCATC
GATTCGGTGCGCAACGCCCTCGACGTCGGCTACCGTGCGGTCGATACCGCGCAGATCTAC
GGCAACGAAGCCGAGGTCGGCCAGGCCATCGCCGAATCCGGCGTCCCGCGCGACGAGCTG
TTCCTGACCACCAAGATCTGGGTGGACAACTACGCCGCCGACAAGCTGATCCCGAGCCTG
CGCGACAGCCTGGCCAAGCTGCGCACCGGGTACGTCGACCTGCTGCTGATCCACTGGCCG
GCGCCGGGCAATGGCGTTGAACTGCGCGAGTACATGACCGCGCTGGCCGAAGCCAAATCG
CTGGGCCTGACCCGGCAGATCGGTGTGTCCAACTTCAACATCGAACTGACCCGGCAGGCC
ATCGAGGTGGTCGGCGCCGGCGAGATCGCCACCAACCAGATCGAACTGAGCCCCTACCTG
CAGAACCCGGCACTGACTGCCTTCCTGCAGGAACAAGGCATCACCGTCACCTCCTACATG
ACCCTGGCCTACGGCAAGGTGCTGAAGGACCCGGTGCTGGCCGCCATCGCCGACAAGCAC
CAGGCCACCGTCGCCCAGGTCGCGCTGGCGTGGGCGCTGCAGCGGGGTTACTCGGTCATC
CCGTCCTCGACCAAGCGCGAGAACCTGGCCAGCAACCTGCTTGCCCAGGACCTGCACCTG
GATGCCGATGACATGGCCGCGATCGCCGCGCTTGACCGCAACGGCCGCGAAGTCGATCCG
CCGGGCCTGGCCCCGGCCTGGGACTGAGGAGCCTCGCCATGGGCAGTGCGTTGACGCGGC
TGCAGGCCGGTGGTTTCAGCATCGGCATCGAAGCACCGCTGGACAATGACTGGACGCCGC
TGGGCGAACAGGCAAGACGCGCCGCGCGACGCCTGCCCGGCGAACCGGACCTGCAGCGCC
ATGCGGAGCTGGCACGGTTGGCCGACCGCCTTGGCTTCCGTGCGCTGTGGGTACGCGACG
TGCCGGTGTACGACCCGGCCTTCGGCGATGCCGCACAGGTGTTCGAGGTGTTCAGTTACC
TCGGCTACCTGGCCGGCATCACCGAGCACATCCTGCTGGGTACCGGCGCGGTGGTGCTGC
CGATCCGCGAGCCGTTGCTGACCCTGAAGTCGGCACGCAGCGTGCAGCGGCTGAGCGGTG
ACCGCCTGCTGCTGGGCGTGGCCAGTGGCGACCGCCCGGTGGAGTACCCGCTGTTCGGCC
GCGACTTCGACAGCCGTGGCAGCCGCTTCCGCGAGCAGATCGCACTGCTGCGCGAAGGCG
CCGCCGCGCACCTGCCGCAGGGCCTGGACGTGCTGCCCGCGGATGGCCCGGCCCTGCCGC
TGTTCGTGGCAGGCCTGGCCCAGCAGCAACCGGCGTGGATCGGCCAGCACATGGATGGCT
GCCTGGCCTACCCGGGCACGCCGCAGGACCATGTACAACGCGTGGCGGCCTGGCGCGCCG
TGGCCGGCAACAAGCCCTATGCCAGCTTCATCCACCTGGACCTGGTGGCCGATGCCGATG
CTCCTCTGCAGCGCTGGCGCTTCGGCCTGCGCGGCGGCCGCAACGCCCTGCTGGCCGAAC
TGCACGCCATGCAGGCGGCCGGTGTCGACCACATCGGCCTGCAGTTCCGCCGCAACGAAC
GGCCGTTGGCCGAAACCTTCCACGAAATCGCCGAGTACGTGCTGCCGCACTTCCCGGCCC
ATGCCAGCGCCGCTGCGCCGCATGCCCCGCTTGCCGCCCCCGCGACGGCCTGACAGTTAC
CGGAGCTTTGCCATGAAGATGAAGACCCTGGCCGCGCTAGCGCTGGCCACCCTGCCGCTG
TCCTTCCAGGCCACCGCCGAGGACTGGTACCCCTCTGCCTACGGCGCCAACGACGAGATT
GGCGCGGCCAACCTGCTGACCGCCGACGTGGTCAAGCACGCGGTCACGCTGGTCAGGACC
GGCAAGACCTATCCGCTGGCGGTGCCGGTGGACAAGAACCTGCCCGCGTTCCGCCACCGC
AGCTTCCGCCTGTACAACGTGCAGGTCGGCCAGCAGGCTGGCAAGTCGCTGGGCCCCAAC
AAGTTCACCTTCAACGATGAACTGGTGAACGCCTGGACCGGCGTTGGCACCCAGCTCAAC
GGCATCGGCCATATCGGCATCGACAACGTCTACTACAACGGCAACAAGGCCGCCGACTTC
GTCACCGTGGACGGGGTGCGCAAGCTCGGCGTCGAGAAGGTGCCGCCGATGGTCACCCGT
GGCGTCGTGCTGGACATGACCACGTACTACGGCAAGGCGATCGTGCCCGGCGGCACCGAG
TTCACCGTGGCCGACATCCAGGCCGTGCTGAAGAAGCAGGGGCTGCGCCTGCGCAAGGGC
GACGTGGTGCTGTTCAACACCGGCTGGCTGGAACTGATCGGCAAGGACGACAAACAGTTC
CTGGAAGTGGAACCGGGTATCGGCATGGAGGCGGCGAAGTGGCTGGCCGACCAGGGCATC
GTCGCCTTCGGTGGCGACACCTGGGCCTCGGAGGTCTACCCGAACCCGAACGGTGCCGAG
GAGTTCCCGATCAACCAGTACATGCTGGCCAAGCGTGGCATCTACAACCTGGAGCTGATC
GACAGCCGTGCCCTGGTGCGCGACAAGGCCTGGGAATTCCTGTTCGTACTCGGCCAGCCG
CTGTACGTCGGTTCGACCCAGGTCAACATCAACCCGGTGGCAATCCGATGAACACCGCCG
CTGACCTTCCCGTGTTCGCCGGCCGCCGCTTCCGCGTCAGCTATGACGGCCTGGCCGCCG
ACAATGTCTACAGCGCCGATGGCCGCCACGTGCAGTACGCCATCGTCTCCGGCGCCTATG
CCGGTGCGCAGGGCGAAGCCGCCTGTGAGTGGCAGCGGATCAGCGACGGGGTCTATGCCA
TTTCGTGGCAGGAAGCCGATGGCGCTACGGTCGTGCATGTCGATGACTTCGCGGGCGGGC
ATTCGCTGGCCTGGTTCACCGCCACCGATGGCAGTTTCCATCGCATGCAGGGGCCGCTGG
CAGCGCTGTGATGCCGGCCAGCGGCCGGCACTACCGCGTGCGGTCGGACAGCTTCGCGTG
CCGCTCCGGTAGTGCCGGCCGCTGGCCGGCACCTCCGGCCTGCTCGAACACCCCGGCCAC
CCAGTCGATGAACACCCGCAAGCGTGGGGACGGCGTGCGGTTGCGCGGGTAGACCAGGCT
CAACGGGCTTGGGGTCGGCGGCGCGTCCGGCAACAGCTCCACCAGCTGCCCGCGCGCGAT
ATACGGGTCCATCCGGTAGCGCGGAGCCTGGATGATGCCCAGGCCCGCCAGCGCGGCGCC
GAGGAACGCATCCGCACCGGACACACGCACCCGCACCGGCAGCGGCACGTAGCGCACCTG
CCCGCCCTGCTGGAACTCCAGCGGGATCAGCTGGCCGGTGGCGCTGGAGCGATAGCCCAC
CATTTCATGGCCGCCCAGCAGGGACTCGATGCTGCCTGGCACGCCCTTGGCCTGCAGGTA
GCCCGGCGCGGCCACCGTGACCTCGCGCAGCATCGCCAACCGGCGCGCCGCCAGATCGCT
GTCGGCCAGCGTCCCCACCCGCAGCGCCGCATCCACGCCTTCGCGCAGCAGATCGACATA
GCGGTCGCCTTCGCTGACCTCCAGTTCGATCTCCGGGTAGCGCTGCAGGAACTCCGGCAG
ATGGGGAAACAGCAGGTGCCGGCCCAGCGTGCCATGCACCTCAATGCGCAGGGGGCCGCG
CGGCGGCGCATCACGGAAGGCGGCCTCGGCGTCGTCCATGTCGGCGATCAGGCGCAGACA
ACGGCCATAGAAGGCCTCGCCTTCCAGCGTCGGCACCACCAGCCGCGTGGTCCGGTGCAG
CAGGCGCACGCCCAGCCGCTGTTCCAGCGCCTTGATCGCGTCGGTCACCGTGGCCCGCGG
CAGGCCCAGGTCCTCGGAGGCCCGGGTGAAGCTGCGGCGCTCGACGATACGGACGAAGGC
GCGCATGGCCGTGAAGCGGTCCATTGTTCGGCTATCCGGATGATGTTGGCGGATTATGCA
GGATTATCCGAAAGCGCGATTTCGCGAAGATGGCGCTGCGCCACTTCGGCGTGTCCCCGT
GGAAGTCACCATGACCCTCTCCCCCGCCCGCTCTGTCGCCCTGGTCACCGGCGGATCCCG
TGGCATCGGTGCCGCCATCTCGCGTCGGCTCGCCGCCAATGGCCACGCGGTCGCGATCAA
CTATGCGGGCCGCCGCGACGACGCCGAAGCCTTGGCGGCCGAACTGAACGCCGCCGGCGC
GCAGGCCATCGCGCTGCAGGCCGATGTGTCCGATCCGCAGGCGGTGCGCCAGCTCTTCGA
CGCCATCGAAGCCCGTTTCGGCGGCATCGACGTGGTGGTCAACAGCGCCGGGGTGCTGCA
GCTGGCACCACTGGCCGATACCGACGACGCCCTGTTCGAGCGGGTGATCGGCATCAACCT
CAGGGGCGCCTTCAACGTGCTGCGCGAAAGCGCGCGACGGGTGCGCGACGGTGGCCGGCT
GATCACCCTGTCCACCAGCGTGGTCGGCATCCGGCTGGAGAACTACAGCGTGTATGCGGC
CAGCAAGGCGGCGGTGGAGACGATGGGCGCAATCCTCAGCAAGGAGCTGCGCGGGCGCAA
CATCACCGTGAACGCCGTGGCGCCGGGCCCGACCGCCACCGATCTGTTCCTGGATGGAAA
ATCGCCCGAGCTGATCGAGCGGTTGGCGAAGATGAACCCCCTGGAGCGGCTGGGCACGCC
GGAGGACATCGCCGGTGCAGTGGGGTTCCTGGCAGGTGCCGATGGCGGATGGATCAACGG
CCAGGTGCTGCGCGCCAACGGCGGGATGGTATAGATCGCACAGGTGGCATCCACGCATGG
CGCGACGCCCTTGTAGAGCCGAGCCCATGCTCGGCTGCTCTTCGCGCAAAGGCCAGAAGC
AGCCGAGCGTGGGCTCGGCTCTACAGGTAGGTCAGGCGATGCGCGCCTCGCGGCGGCGAT
GCACCCAGTAGTACATCGCCGGTGCGGTGGGGTTCCTGGCAGGTGCCGATGGCGGATGGA
TCAACGGCCAGGTGCTGCGCGCCAACGGCGGGATGGTGTAGATCGCACAGGTGGCATCCA
CGCATGGCGCGACGCCCTTGTAGAGCCGAGCCCATGCTCGGCTGCTCTTCGCGCAAAGGC
CAGAAGCAGCCGAGCGTGGGCTCGGCTCTACAGGTAGGTCACGCGATGCGGGCCTCGCGG
CGGCGATGCACCCAGTAGTACAGCGTCGGCAACACCAGCAGGGTCAGCAGCATCGCCGAC
AGCAGACCACCGATCACCACCACCGCCAGCGGCTTCTGGGTCTCGGCACCGATCGCATGC
GAGGTGGCCATCGGCAGCAGGCCGAACATCGCCAATAGTGCGGTCATCAGCACCGTGCGC
AGGCGCTGCAGCGAACCCTGCACCACCGACTGCAGCAGGTCCATGCCCTGCTCGCGCAAC
TGGGCGAAGCGGCTGAGCATCACCACGCCGTTCAGCACCGCTTGCCCGAACAATGCAATG
AAGCCGATTGCCGCCGACACCGACAGCGGAATGCCGGTCAGCCACAGGGCCAGGATGCCG
CCGATCATCGCCAGTGGCACGTTGGCCAGGATCAGCGCGGCGCTGCTGATGTCCTTGAAG
GCATCGAACAGCAGCACGAAGATGATCAGCACCGACAGCGGAATCACCCAGCCCAGCCGC
TTCATCGCACGCTGCTGGTTCTCGAACTCGCCGGACCACTCCAGCCGATAGCCTTCCGGC
AGCTGTACGCTGGCATCCACGCGCTTGCGCATGTCAGCCACCACGCTGCCCATGTCGCGG
CCGGCGATGAAGATGCTCACCGCCTTCACCCGCTGCGCGTTCTCGCGCGAGATGTTGATC
GCGCCGCTGGCCATGCGGAAGTCGGCCACGTCGGACAGCGTCACCGTGTGGCCATCGCCG
ATGCCAACCGGCACCGTACGCAGCCGCTGCAGGTCACGATCGGCAGCGTCCAGGCGCAGG
GTGATGGGGAATCTGCGGTCACCCTCCCACAGCTCGCCGACCTGGCGCCCGCCCAGTGCG
GTCTCGATCACTTCGTCGACGTCGCGTACGTTCAGGCCATAGCGCGCGGCGCGGTCGCGG
TCGATCTCGATCTGCAGCTGCGGCAATGACCCGTCGCGGTCGATGAAGGCGCTCTCCACG
CCCTCCACGCCGCGTACCTGGCCGAGGATCGCCTGCGCCTGCTGGTTCAACACGTCCAGA
TCCGAGCCGCTGACCTTGATCACCACCTGGCCCTTGATCTGCGAGATGCTCTCCAGGATG
TTGTCGCGCACGGGCTGCGAAATCGAGAACTCGGGGCCCGGAATGCGCTGCTCCAGCGTG
CGCTGCAGGTCGCTCACCAGCTGTCGCTTGCCCACGCCTTTCGGCCATTCCTTCTCCGGC
TTCAACGCCACCAGCGCCTCGATCTGGTTGGCGCCCTTGGCATCGGAGCCGTCTTCCGGG
CGTCCCAGCTTGGCCACCACCGTCGATACCTGCGGAAAGCTGCCGACCAGCTCACGGATG
CGCCGCGACTGCTGCTGCGCTTCGCCCAGGCTGGTGCTCGGGTCGAGCGTGGCCGTCAGC
CAGATCGATCCTTCGTCCAGCTCGGGCAGGAACTCCGAACCCAGCCGCGTGCCCAATGCC
AGCGTGCCGACCAGCAGCGCAACCGCGGTCAGCACTACCGCACGCGGGCGGGCCAGTGCG
CGCTCCAGGACCGGCCGGTACCAGCCGGTCAGGCGGTCCATCAGCGGATTGCCGTCGCGC
ATGCGGTCGCGCCGCAGCCACCAGTAACAGAACAACGGCACCACGGTCAGCGCCAGGATC
AGCGCGCCGATCAATGCCGAGGTCACCGAGTACGCCATCGGCGCGAACATGCGGCCTTCC
TGGCGCTGCAGGGTGAAGATCGGGATGTGCGCGGCGATGATGATCAGCATCGAGAAGAAC
GTCGGCCGGCCCACTTCCGACGCTGCCGAAAGAATGGTCGAGAACCGTGTCTTACGGTCG
GCCGCAGGTGGCAGCTTCGACAATCGCGAGACGATGTGCTCGGTCACGATCACCGCGCCA
TCGATGATGATGCCGAAGTCCATCGCACCCAACGACAGCAGGTTGGCCGGCACGCCCCAC
AGATGCAGGCCAAGGAAGGTCGACAGCAGCGCAAGCGGCATCATCGCCGCCACGATCAGC
GCGGCACGGGCGTTGTACAGGAACAGCCACAGCACCAGGAACACCAGCACCGCGCCTTCC
AGCAGGTTGCTGAAGACGGTTTTCAGCGTGGTCGATACCAGCCACGAGCGGTCGTAGAAC
GGCTCGATGCTGACCCCGGCCGGCAGCTGGTTCGCTTCGATCTCGGCGATGCGCGCATGC
AGGGCGTCGAGCACGTCGGACGGGTTCTCGCCCTTGCGCATCAGCACCATGCCGAACACC
GCATCGTCGTTGTCATCCTGGCCGACCAGGCCCTGCCGGGGCAGGCCGGTATCGGCGATG
CCAGCCAGGTCGCGCACCAGGATCGGCGTGCCACTGCGCTGCGCCACGACCACGTTGCCG
ATGTCGGCCGGCGAACGCATCAGTCCCACGCCGCGGATCAGGAACTGCTGCTGGCCACGT
TCCACGTAGCCGCCGCCTGCGTTCGAGCTGCCCTTCTCCAGCGCCTCGGCGAACTCAGCC
AGGCTGATGCCGCGGTCACGCAGCTTGTCCAGGTCCGGCTTGACCTGGAAAGTACGCGCG
AAGCCACCGAAACTGATCACATCGGCTACGCCCGGCACGGGGCGCAGGCTGCGCTCCATC
GTCCATTCCTGCACGGTGCGCAGCTGGGTCGGTGTCAGGTGCGGGCCTTTCAGCACGTAC
CGGTAGATCTCGCCCACCGCCGAGCTCATCGCCTCCAGCTCCGGCGTCACCCCTTCGGGC
AGCTCCACGCCCTGCAGGCGTTCCAGCACCTGCTGGCGCGCGAAGTAATCGTCGGCCTTG
TCGTCGAAGGTCAGGATGATCATCGACAGGCCGAATTGCGTATGCGAGAACACCCGCACC
GAATGCGGGATGCCGGACAGTGCCACTTCCAGCGGCATCGTCACCTCGCGCTCCACCTCC
TCCGCGGCCCGGCCCGGGTGCAGCGATACCACCGTCACCTGGGTGTCGGACACATCCGGA
AAGGCTTCCACCGGCAGCACGCGGAACGCGGCAATGCCAGCGCCGATGAACAGCAGCAGC
GCCAGCATCACCATCAGCGGCTGGCGCAGGCAATAGGCAATCAGGCGATCGATCATGGCG
CGGCATGCCCCGTCCCGGTGCTGGCGGCTGCGGGCGCACTGTCGACCAGCTGCTGCAGCA
ACAGGCCCCCTTCGACCACCACCCTGGCGCCCTGGGCCAGGCCCTCGCGCACCCACAGGC
GGCCATCGCCCAGTTCCTCGGCACGCACGGCGCGGCGCGCGAAGCGGCCCTTGGCCTCCT
CCACGAACACCACCTGCTTGCCGTCGATGAGCAGTACCGCAGCATCGGGCAGCGAGACAC
CGCCCCCGGCCGGCACTGCCACCTGCGCACGCACGTACTGGCCCGCCTTGAAACCGCGCG
CACGGTTGTCCAGTTCGGCGCGCGCCTGCACCACGCGGCGTTCGCTGTCGACGAAGTCAT
CCACGTGCTGCAGGGTCGCCTGCTGCGGCTGCCCATCGGCGCCGGGCACGCTCACCTGCA
TGCCCGCCTTCAAGCGTCCGGCCAGGCTCTCCGGTACATCCAGCAGCAACCACAGGCGGT
CAGGATCGCCAATCATCGCCAGCGGCTGTTCGCTGTCGGGGCTGACTGCCATGCCCGGGC
TCATCCGCCGCTCCACCAGCACGCCATCAATGGGTGCGCGCAGCGGCAGCCGTTGGTCGA
CGTGCTGGCCGTTGCCATACGCCCTGGCGAAGGCGGTCGCGCGCGCGTGATCGGCCTGGC
TGCCGGCGAAGCTGGCCTCGGCCTCGTCCAGTTCACGGCCCGACGCCACCCCTGCCGCGT
GCAGTTCGCGGGTGCGGTCCAGTTCCCGGCGTGCCAGCTGCAGCTCGGCACGGCCACGCA
CGCCCTCCGCCTGCGCCTGGCCGAACTCGGGCGAGGTGATCCAGGCGATCACCTGGCCGG
CCTTCACCTTCTGCCCCGGTTGTGCCTCGATGCGCGCCACCTGCCCCGCCAGCGGGGTGC
GCAGCGCGCTGGAGCGGGTCTCGTCCCAGACCACCCGGCCCGGCAGCTGCAGGCTGGCGC
TGGCACCGGCGGTCACCAGCTCGCTGCGCAGCACATCCAGCTGGCGGCTGCCGGCCGGAA
ACAGGATCTGGCCGGCACTGACCTGCGGCGCATCCTCGGTATACGACGCCGGTTCGCGAC
CGCAGCCGCCCAGCAGGGCCAGCGCCAGCAGGGCCGGCAGCATGGCATGTCGCGCCCGCG
GGCGATGGGCGACGGTGGACTTCATCGGGACTCTCCTTCAGCAACGGATGTGGCCGCTTC
CCAGCGCGCCAAGGCAATGGCATGGTCGGCACGCGCATCAATCAGCGCGGCCTCGAACTC
GCGCCAGCTGCGGCGCGCGTCGAGCAGATCGGTCAGGCTGGCGGCGCCACGGCGATAGGC
CAGTTCGATGCCCTCCACCGCCTTGCGCGCAGCGTCGGACTGCAGCCCCTCGTAATCGCT
GCGGCGCTGCGCGGCGGACTGCACGCTGGCCTGCAGCTGGTCCAGTTCAGCGTGTGCTTC
GCGCTGCAGCAGCTGCAGTTCCAGCGCGGCGCTGTCCCGGTCGGCCTCGGCACGCTGGAT
CGCGCCGCGTGCGCGCGACGGGCCGCCCAGCGGAATGGTCAACGACACGCCCCAGGTGAC
ACCGCTGATATCGGTGGGCTCGCGCTCGGCCTCCACACCCAGCTGGATGTCGCGGTGGCG
CTCGCTACGTGCCAGGGCCACGCCAGCGTCGGCGGCGGCCAGGCGCGAGCGTGCCGCGCG
CAGATCGGCACGCTGCTGCGGATCGAACGCGCGCACCCTGGCCACGCTGCTGGCATCCGG
CCAGGGGTCATCGGCACTGAGGTCGCGGCTGTCATCGCTGCCGAGCAGCAGGCCCAGCGC
ATGCCGCGCGTCACGCAGATCCAGGGCCGCCTCGCGCGCCGCATCGGCCACCGCCAGATG
GTCCACCGCCATCCGCGCGCGATCCACCGGCGCCATCGCCCCGGTGGCCACCTGCTTGTC
GGCCGCCGCCATCTGTTCGGCCGAACTCTGGCGGTTGGCCTCGGCAATCTGCGCCCGCTC
CTGCGCGCCCTTCAGGCCGAAATAGGCTTCATGCAGTGCCACCTGCTGCCGGCGCCGGGT
ATCGAGCATGTCCAGCCCGGCCACTTCCAGCAGCGCGTCCGCCTGGCGGATGCGCAATGC
GCGCTTGCCACCGCGCTCCCAGGTCCAGCCCAGGCCCAGCGTGCTGTCCACCCGCTTGTC
CTGCCAGCGCCCCGGGCCGATGCCGTGCTTCGGGCTGATCTTGCTGCTGCCGATCGACAG
CTCGGCCGCTGGCCGCAACGCAGCGGTCAGCGCATCGCCCTGCACCCCACGCAGTTCCAA
TGCCGCCGCGCGCAGGTCCGGGTTGTGCGCTTCCATTGCACGCTGTGCATCCTGCAAGGA
CAGCGCCGAAGCCGCAGGCGCGCACGAAAGGGCGGCCAGCAGGGCCGCAAGACGACGGGA
GAAATTCATGCACGTCACGGTAAGGTGACGCACTTGCGCCAAACTTGCCCCAACCTTGCA
CGAAGCTTGCAATGCGAATCCTGCTGATCGAAGACGACGCCGCCCTGGCCGATGGACTGA
TCCGCGCCCTGCAGGGCGCCGGCCATCTGTGCGACCACCTTTCGCGCGGGCTGCACGCGC
CGGCTGCAATGGCCAGCGCGCCGTATGACGTGATGGTGCTCGATCTTTCATTGCCCGACG
TCGATGGCCTCGACCTGCTCTCGCGCCTGCGCAACGACGGCGTCACACTGCCGGTGCTGA
TCCTCACGGCGCGCGATGGCGTGGAGGACCGCATCCTCGGCCTTGACCGCGGTGGCGACG
ACTATCTCGCCAAGCCGTTTGCACTCGGTGAGCTGGAAGCCCGCCTGCGTGCGCTGTCGC
GTCGCCGCAGCGACGCACCGGCGCAGAAGCGGTTGGGCCGGTTGTGCTTCGACAGCATCC
GCAATGAAGTGCAGGTGGAAGGCCAGCGCATCGAACTGACCGCGCGCGAGCTGTCGCTGG
TCGAGGCACTGATGCAGCATCCTGGCCGCACCGTCACCAAGCAGCGCCTGTTCGACGCGC
TGTACAGCTGGGATCACGAGGCCAACCTGTCAGTGATCGAAGTGCATGTCAGCCGCCTGC
GCCGCAAGCTGGAACAGGCGCGCGCCGGCGTCGGCATCCGCATGCTGCGTGGCCTGGGCT
ATCGGCTGGAAGCCGGTGGTGACTGAGCGTGTGCACAGCCTGCGTGGCCTGCTGCTGCGC
CGCCTGTGGCTGCCCCTGCTGGTGCTGCTGCTGTGCAGCGCGATCGGTTCATTCGCGTTG
GCCCGCTTCTATGCCGGCCAGGTCTATGACCGCTGGTTGCTGGACTCGGCGATGTCGTTG
TCCGAGCTGGTGAAGGTGCAGGACGGGCGTGCCTCGATCGAGATCACGCCCGCGGTGTCG
CGCATGTTCACCTGGGATACCGCTGACGAAGTGCATGGCGAAGTGGTCGACGCTGCCGGC
GGGCGCCTGTATGGGGACCTGCCCGAAGCGCTGCCCCGCCCCGCGATCGCTGCCGGCAGC
GACGATGCCGTCTACTACGACGCGCGCCTGCGTGGGCAGCCGGTGCGCATGGTCGAGGTC
GTGGTCAGCGCTGGGCCGGGCCACGATATCCGCCTGCGCGTGGCCGAGACGCTGCGCAAG
CGGCACCGGCTGGAGCGCAAGCTGCTGCTGGCCAGCATCCCGTTCCAGGCCGCGATCCTC
GCGCTGGCCGCGTGGCTGGCCTGGTCCGGTACCGGCGCGGCTGCACGCCATGCCAACCAG
GTGGCGCGGCGGCTGGCCAGCCCGCGTCCTGACCCGCTGGCGCCACTGGAGCCCGCGCAG
GAAGCCCCACGCGAACTGTGGCCGGCGGTCGAAGCCTACAACGCACTGCTGCAACGGCTG
GACGCGATGCAGGCCGCGCAACGGCGCTTCGTCAGCAATGCGGCGCACCAGCTGCGCACG
CCGCTGGCGGCAATGCAGGTGGAGCTGGAGAGCTCACTCCGCCAACAGGATCCGCAGGCC
CAGCAGCTGGCGCTGTCCGGCACGCTGGCCGGGCTGGCACGGCTGCAGCACCTGGTCAAC
CAGCTGCTGATGCTCAGCCGCTCGGAAGATCCACAGGGCAGCGCACTGCCGCTGCAGCCG
CTGGATCTGGCCGCGTTGGCACGGGGCGTGGTCGAGCGCTACGCCGACCGTGCGTTGGTG
GCGGGCGTGGACCTGGGTTACGACGGACCCGACGACGGCGTGAAGGTACAGGGTGATCCG
CAGTTGCTGCGCGAGGCGCTGGGCAACCTGCTGGACAACGCGCTGCGCTACGGCGCCGTG
CCCGGTGTGATCACCCTGGGACTACAGCGGGATGCCGAGGGCGTGCAGGTGTGGGTGGAC
GATGACGGTACAGGTATCGCCGAAGCCGAGCGCGCGCGCGTCACGGAACGGTTCTACCGG
GCCAGCAGCGAGGGAGATGGCTGCGGGCTGGGGCTGGCGATCGTGGCCGAGATCGCGCAG
CGGCATGGCGCGATATTGATGATCGAAACGGCGCCGCTCGGTGGCGCGCGCGTCGGGTTG
CGTTTCCATTGACCTTTGTCGAACTGCCCTTGTAGAGCCGAGCCCATGCTCGGCTAAGGC
ACCGTGCCAAAAGCAGCCGAGCATGGGCTCGGCTCTGCAGGTTCCAGGTCACCCGTGAAG
CGTGCCGGCCAAGGTCGGCACCTACCACGTGCGCATCACCGGCTCATCGAATACGGCGCC
TGCGCGCCCTGCCCCGGCCAGTCCTTGTTCGGCTCGGCCTGCATGCTGAAGCGCAGTTCG
CCGCCAGCCAGGATCTCGTCATGGCGCAGGAAGGTGCGCTGCAGCGGCTTGCCGTTGAGG
CTCACGCGGCCCACATAGGTGTGCTTGTCATCCAGGCCCTCGGCCACGATGGTGAACGTC
TTGCCGTTCGGAAGACGCATCGCGGTCCTGGGCAGGAACGGACGGCCCAGGATGTACTCG
CCCGAGCCCGGCGCCACCGGGTAGAAGCCCAGCGCGGTGAACACATACCAGGCCGACATC
TGGCCAACGTCATCATTGCCGGCCAGGCCATCGGGGCGGTCGGCATACTGGGTGTCCATG
ATCTGCTTCAGCCGCGCCTGGGTGCGCCATGGCTGGCCCGCGTACGAATAGAGGTAGGCC
ACGTGGTGGCTGGGCTCGTTGCCGTGCGCGTACCAGCCGATCAGGCCGGTGATGTCTTCC
ATGTGCTCGAAGATCGATGGATCCACCTTGGCGTTGAACACCTCGTCCAGGCGCGCGAGC
AGCTTGTCGCTGCCACCGTGGGCTGCCGCCAGGCCGGCAACGTCCTGCGGCACGTACCAC
GAGTACTGCCAGGCGTTGCCCTCGGTGTAGTCGGTGCCGTAGCCGCTGGCGCTGGGGTCG
AACGGCGTACGGAAGCTGCCGTCGCGCTTGCGCGCGCGCATGAAGCCGGTGTCCTTGTCG
AACGCGTTGCGCCAGTTACCCGCGCGTTTGTCGAAGGTGGCCGCGATATCGGCCTTGCCC
ATCGCCTGCGCCATGCGTGCGATGGTCCAGTCATCAAAGGCGTACTCCAGCGTCTTGCTG
GCCGCTTCGCCTTCCTCGTCGATCGGCACATAGCCCAGCTCACGGTACTGCGCGATACCG
TCATACGGGCCGTAGTTGGCGGTCTCGACCATCGCCTTCAATGCCTTGTCGGCGTCGAAG
CCACGAATGCCCTTCACGTAGGCATCGGCGATCACCGGCACGGCGTGGTAGCCGATCATG
CACCAGTCTTCCAGGCCATGGAACGACCACACCGGCAGCATGCCGTACGGACTGTGCTCA
TGGTGGGCCAGCATCGAATTGACGAAGTCGCTGTTGCGCTTCTCCGGCTGCACCAGCGTC
AGCAACGGGTGCAGCGCGCGGTAGGTGTCCCACAGCGAGAACGTCGAATAGTGCGTGAAG
CCGTCGGCCCTGTGCACCGCGTTGTCCGAACCGCGGTACTGGCCATCGGCGTCCATGAAC
AGCGTCGGCCCCAGCATCGTGTGGTACAGCGCGGTATAGGCACTGCGCCGCGCATGCTCG
GGGGCATCGATATCGAGCACGGACAGTGCCTGCGTCCAGTCCTGCTTCGCCTGCGCACGC
ACCCGATCGAAGTCGAAGTCGGCCACTTCAGCGTCGAGGTTGGCGATGGCACCGGCCTCA
CTGACCGGCGAGATGGCTACCTTCACCACCAGCGGTGCGTCCAGCTTGCCGAAGTTGAAG
GTGCCGACCAGCTGCCGGCCTTCGATCTGGGCGCGCTGGGCCGGATCCTTCTCGCCCGGC
GGCGGGAAGCCCTTGTAGACGATGTCCTGCTCGGTGTTGTGCAGCTCATCGCCGGCCAGC
GGCCGCGAGAAACGCATCGCGAAATACAGCTGGCGACCCGGCGCCCAGCCGCGCGTCTCG
CGGAAGCCGGTCACCGTGCCATCGGCGCGCACCCGCACCCGCGACCACAGCACCTTGCCA
GGGTAGTCGTACATGCTGGTACGCATGTCCAGCAGCACCTTGGCGTCGGTGCCTCTGGGG
AAGGCGTAGCGATGCACGCCCACGCGCGCACTGGTGGTCAGCTCGGCACGCACCTTGTAG
TCGTCCAGGGTGACCGCGTAGTAGCCCGGCTCGGCCTTCTCGTCAGCGTGGCGGAACCGT
GAGGCGTAACCGCTGCGCGGCTTCTCCGGATCGCCGCGCTCCAGCCCGGGGTTGCCGGTG
AACGGCATCAGCAGGATGTCGCCCAGGTCCGAATGCCCGGTGCCGGAAAAATGCGTGTGC
GAGAAACCGACGATGCTGCTGTCGTCGTAACGGTAGCCCGCCGCCCAGCCATAGGCCTTT
TCGCGCGGCTGGATGCGCGTGTCCGGGCTGAGCTGGACCATGCCGAACGGCACCGTCGCC
CCCGGGTAGGTATGGCCTTCCCCGCCGGTACCGATGAACGGGTCGACCGAGCCATAGGCG
CGTTCGGCGGATTTCGACGGAGCCGCCAGCACCGCCCCGGAGGCAAGCATGGCGGTCGCG
ACGAAAGCGATCAGGAGACGACGGTCCAGCGTGGGCATCGGCATTTGGATCGATTCAGGT
GGTAGTCGGATCCTAGCACCGGCCCTGCCCTGTCGCATGCTGCAGTGCGGCCGCCGGAAC
CGGCACGATGCTTTGCACGTAATTGCATGGCCGCGCGACGAATCACCTCATAGCCTTCCG
GTCTCCCGCTTCCCGATCGGTGCCGATACGGCAATGGATGTCCAGACATGCACTTCTGAA
AGACCGCGCCTTCCGAACGGGACAAAGCGAGACAAACCATCAATTGGTGCGCAGCGCCTC
GATCTGCCCAGGATTGCGCCGCAGCGGACATCCCGCTGCCGGGATTGGAACCCCCGAAAA
GAAGGACAGAGATAGCCCGTCGTAACTACGGCGGGCGCTGCGTGTGGCCGTCAGGCCTTC
CGGTTTTCTCTGTTCCTTCCGGGAGTTCCAAGCACGCATCGCCCGCCACCCTTGCGGTGG
CCCTCGCACCCAAGGAGTTCCCGCATGAAACACACGCGTCCGCTCAGCCCGGCCATGGAG
TCGCTCTTCCAGCGCATCGAACACGCCCTCAACAGTGCAGAAGGCATGGCCATTCTCATC
GGTGAACAGTACGGCCCCGAGCCGAAGCCGCCCGCGCCAATGGGCTACGACGCCAGGCAG
ATCGCCAACGCGATGGTCATGCTGAGCCAGCATGGCCGGTCGTTGTTGCAGAAGCTGCGT
GCGGAAGCGGAAAAGGTGACCTATCACTAGCCCGCCCTGCAGCCGAGCCCGCTCGGCGCC
GTGCGCACCGCACGCAGCGATTGCTGCCCTCAATCTGGCAATGCGTCCTGCAAGGTGGCG
AGGTCGGCGCTGTCGACCGGCCTCACCACGCGCGCCACTTCCTGGCCGTCATGCAGCAAC
ACCGCGGTGGGCCACAGCTTTACCTTGAACGCACGCCCCAGTGGCTTTCCCTTGCCATCC
TCGATCTTCCAATGCACAAGATCGTGGGCGTCCACAAACGCCTGGAGTGCGGGCTGCGCG
GCCTGGCAATGGCCACACCAGGGTGCACCGAACTCCAGCAGCTGCCAGCCCGCTTGGGCT
TCCACGTCCGCGCCTGCTGGCTCCGCCGCCGGGTAGTCACGCATGAACGGCATGCCGGTT
ACGCCGCCAGCGCTTTCTGGATATCCGCCAGCGGGGCGTTGGTTAGGTCCTTGGCGATAT
CGCCCAGCAGACGCGCCTGGACCTCCTTGTGCAGCAGCGGGCGGATACGGCCCAGCGTGG
TCGGGTCTGCCACCAGCACCAGGTGTGCATAGCGGTTGTTGAGCGCATCTTCGTTCAACT
GCTCCGCCACCTGCTTGGCGAACGTCGCCTCGTTGAGCTGCGCAATGGACATGTCCTTCG
GCACCGCGCCGGCCGGGCCCTGACCAGAGACGCCCTGCTCGCTGATGTCCTGCAGGCGCA
GCTCACCTTCCTGCTTCAACGCCAGCTGATGTTCGCTGCCGACGTTGGTGAACACGCGGG
CCGAACCGCCATCGGCGACGATGATCAACGTGCCTTCGGGAATGCGACGGGTCATGCGAT
GCTCCTTCTCGATTGCCTTCAGCGCTACCGTAGACAGCGTCGCGTGAGCGCTGCGGCCAG
AGTTCGTTCAACACTTGTCATTGCATGCCGCGCGGATGAACAGGCGCGATGGAACACAGC
GTGCAGATCAGTCCGCTTCGCTGCATGCTCACGCCGATGCCGCTATGATGAACGAATGAT
CGACACGACCCACTACGTGACGGGCGCACCTGTTACGTGGGAAGCACTGCCGACCGGCGC
TTCGCTTGCCACGATGGCTCCCGCCCTGCCGTTCCACCGCCTCGCGCTGGATCCTGGCGG
ATGACGCCCGCAGGCCCTCGGCCTGCACTCCCCACGCTGCTGTGACCGCCGGCCGCTGAT
TGCGCGACCGCTGTGATCCCGTTGCTGCGTTTCCGCCATTGCGGCGGTGCTTTGCCGTGC
GCGTGGCGTCGTGCCTGCACACATTCCCCGGCCCCCACGCCACTCACCGATGCCCCTGCG
CCACCTGCGCCTGCATCGCCGTTTCCGATTTCCGGGACCTACCTCACCGCTCATTTCCCC
TCTTCTGCCTACAAGGGAGCCCCCATGCAGGACACCCCCGATGCACACGCCCATTTCGGC
TGGTTCAAACGCCGCCGCCACCTGAAGGTCGATGAGATCACCGTCGTCGACAAGCCCATG
CTCAAGCGCGCCGTCGGCGCGGCCGCACTCGGCAATGCCATGGAGTGGTTCGACTTCGGT
GTCTACGGCTATCTGGCCGTCACCATCGGCCAGGTGTTCTTCCCCTCCAGCAACCCCACC
GCGCAGGTGATCGCTGCGTTCGCCACCTTCACCGTGGCGTTCCTGGTGCGGCCACTGGGC
GGCCTGGTGTTCGGCCCCCTGGGTGATCGCTACGGCCGCCAGAAAGTGCTGGCGTTCACC
ATGATCCTGATGGCGCTGGGCACGTTTGCCATCGGCCTGATTCCCGCCTACGAGCGCATC
GGCATCTGGGCACCGGTGCTGTTGCTGCTGGCGCGCGTGGTGCAGGGCTTCTCCACCGGC
GGCGAATACGGGGGCGCGGCCACCTTCATCGCCGAGTATTCCACCGACCGCAACCGCGGC
CTGATGGGCAGCTGGCTGGAGTTCGGCACGCTGGGCGGCTACATCGCCGGCGCCGGCACC
GTCACCGCGCTGCACATGCTGCTGAGCAGCGAGCAGATGCTGGACTGGGGCTGGCGCATT
CCGTTCCTGGTGGCCGGCCCGCTGGGCCTGCTCGGCCTGTACATGCGCATGAAGCTGGAG
GAAACCCCGGCGTTCCGCGCCTTCGCCGAGGAAGCCGAGAAGCGCGAGCACGAGCGGCCG
GGGCTGGGCGCGCTGTTCCAGGTGCATGGCCGCCAGCTGCTGGTGTGCATGGGCCTGGTG
CTGGTGTTCAACGTGACCGATTACATGCTGCTGACCTACATGCCCAGCTACCTCAGCGTC
ACGATGGGCTATGCCGAGAGCAAGGGCCTGCTGCTGATCATCATCGTGATGCTGGTGATG
ATGCCGCTGAACATCGTCGGCGGGTTGTTCAGTGACAGGCTGGGCCGGCGCCCGATGATC
ATCGGTGCGTGCATCGCGCTGCTGGTGCTGGCCATTCCGTGCCTGCTGCTGGTCGGTAGC
GGCAACGACGGGCTGATCTTCCTCGGCCTGATGCTGCTGGGGCTGGCGCTGGTGTGCTTC
ACCAGCTCGATGCCGTCCACGCTGCCGGCGCTGTTCTACACCCCGGTGCGCTACAGCGCG
CTGTCGATCGCCTTCAATGTGTCGGTGTCGCTGTTCGGTGGCACCACGCCGCTGGTGACC
GCGTGGCTGGTGGAGCGTACCGGCGACCCGCTGGTGCCGGCCTATTACCTGATGGGCGCG
GCGGTGATCGGCCTGGTAACCATGCTGTTCGTGAAGGAAACCGCCGGCCTGCCGCTGCGC
GGTTCACCGCCAGCGGTTGGCAGCGACAAGGAAGCAGCCGCGCTGTTGAAGAGCGATGTG
CCGGTGACGGTGGACCCGACCTTGCCGCCGCTGCCGGACGTTGCCGAGCCCGAGCAGGCG
AAGCCGGCGTTGTAGAGCCGAGCCCGTGCTCGGCTGACTTGCAGGGGATCAGCCGAGCAT
GGGTTCGACTCCGCACCCCGTGCGGCATCAATCACCCGGGGTGTCCAATTCCATCGCGCG
CATCACGATGGGCTTGGCCCAGCCCGGCGTGTGCAACAGGTCGGCCACTGCGACCGGGTA
ATGCAGCTGGCCTGCAGCCATGGCCAATACCGGCAGCGGCACCACGCAGCCGTCGGCATC
GGCCGGCGCGCTGTTGTCGTAGACATGCAGCTCGGCCAGGTGCGGCAGCAGCTCCAGCAG
GTTTGCGCGCGCCGAATCGAAACGCGCGTGGATCTTCTCCACCGGAATATCGTGGCCACC
GGCGGCCACCCGCGCGGCCACACGGGCGACGTGCAGCCCGACATCGGCCAGCCCACAGAA
CCAGATCGCCACCTGGTGCCGCTCGCAGGCCTCACGCAGCAGACGCGGAATGGTGTTGCC
ACCGAGCGTGGTCTCGAAGGCGAAGTCGGTGCCATCGGCCATGGCCTGGCGCAGGCGGCG
GGTGCCTTCCTGCCAGGCCTCGGCATTGGCGTCCGGCAGCGGCCAGCCGGCGTCGACCAG
GCGGCGGGTGAACGAGTCCGGGTTGAACCAGCTCAGCCCTTCGGCGTCCAGCCAGGTGCC
CAGCAGCGAACTCTTGCCGGCGCCATTGACACCGGCCAACGCCAGGATGCGTCCCATCGA
TCAGAGCGGACGGCCAAGGGTGACCTTGCGGCCGCGCCGGATCGGCTGGCCCAGCACCTT
GCCCAGCCCTTCCCCGCGCTGCAGCCCGGCCAAGGTCCGGTCGAACTCGCTGCGCAGGCG
CTGCAGCTCCTCGCTGCGCTCACCGGCATCACCGCCGGCGGCCTTGGCCAGCAGTTCCTG
GTAGGTGCGGATGTCCACGATCACCGCTTCCGGGTGGTTGTGGTTGGTGATGACCAGCGC
CTGCTTTTCGCGCACGGTGCGCATCAGGCTCGGCCAGCCCCGGGTCTTCACCGACGAGGC
CGGGGCCTTCTCGAGGCCAGGCAGATCCAGCGGCAGGGTCATGGCACGGCTCCAGGCGGG
GTGGATGAGCGACACTATACCCAATTTGGCCAAATTGGGGATAAATCCCCTTTTACCGCA
GGGGCGCGGTGTCCGGAGCGTCGGTCTGCAGCAGGCTGTCGCGTTCGCGCAGCGGGAAGC
GGATCCACGCATCCAGCCCCTGTGGGCCAAAGTGCAGCTCGCCGCTGCCAGCCAGCTCGT
AGGGCACGCGCTGCTCGATCAGCGCCCGGCCCAGGCCGCGCTGGCGTGGCATTTCCCAGC
CCTCCACGTCGGCATGGCGCTCGCACCAGTGCAGGCCCAGCCACGGTTCGGCGTCCTGCA
CCTGCAGATGCCAGGACACCTCGATCCGCCCCGCCGCGCGCGCGGCCGCGCCATAGCGCA
GCGCGTTGCTCGCCAGCTCATGGATGGCCAACGACAGCACCTCGGCCGCTTTCGGTGGCA
GCAGCACGTCCTCACCGTGCAGCTCGCACAGGCCCGTGCCCGGCATCTGCGCCGACACTT
CCTCTTCGATCATCCCGCGCAGGCAGACCCCGGCATTGCCGCCGCGGGTCAGCAGGCTCT
GCGTGCGCGCCAGCGACATCAACCGCCCGCACAGCCGCTCGGCGTACTCGTCCACGCTGG
CCACGGTACTGCGCGTCCGCCAGGCAAGGGCATGGATGGTGGACATGATGTTGCGGACCC
GGTGCTGCAGTTCGGCCAGCAGCACCGCCTGGCGCTCGGTGGCGCGCTTGAGGTCGTCGA
TATCCACCGCAATGGCGAACACCCCGGTCACCTCGCCGTCTGCATCGCGCAGCGGCGCAG
CGGCGACGCGTGTCCAGCGGGCGCGCCCGTCGTCATGGATGAACTGGAACTCCAGGCCAG
GGACCACCGTCTCCCCCCGCAGGGCGCGGGCGATGGCGAAATCATGGGGCTCGATGCGCG
AGCCGTCGGGGTGCCATCCCTGCCAGCGGTAGTGGTTGGGACGATCGGTGGACGGCACCT
TGCCGGTGGGCAGATAGGTCCGCATCCGGTCATTGGACAGTTGCAGTCGGCCTTCGGCAT
CGACAATGCAGACGCCCACCGGCAGCACCTTGAATGCCAGCGCCAGGCGCCGGTCGCTCT
CACGGCGCTTCTGCTCCTCGCGCTCGCGGGCCGCCTGCGCGACATGCGCGGCGGTCGTTT
CGAACATGGTGACAAGCACACCGTTGATGCGCCCTTCCTCACCGCGGATGGGGCTGTAGG
TGATGGTGAACCAGACATCCTCCAGCCGCCCCCGCCGCGCCAGCGGATAGAGCTTGTCCT
CGTAGGTGATGGTCTCGCCCTGCCACACCCGCTGGTAGATCGGGCCGTTGATGTGCCAGA
CCTCAGGCCAGCACTCGCGGGTGGGCTGGCCAAGCCCGCCCGGATGCTTGTCGGCGAGGA
TCTCGGCATAGCCATCGTTGTAGAGCTGCACCAGCTGCTCGCCCCACAGCACGATCATCG
GGAAGCCGTGGGCCAGCATCAGGTCGACAGTGGCGCGCAGGTGCGGCGGCCATCGCTCGA
TCGCACCCAGTGGCGTGCCTGACCAGTCGTGGCGGGCAATACGGGCGGCCATGCCGTCAT
GGCGCGCATGCGCCTGCAGCGGCGGCGGCATGCCCGCCGGGCGCTCAACGGCCGGGAGAC
CCTGGATGCGGTGTGACATGCCGCGCAATCAGGCGATGCCCGCAGCAGCCTGCGGGCCTG
CCACCAGCCGTGCCAGCTGCTGCACCAGTGCCTCGATGTGATAGGGCTTGGTACAGCGGG
GCGCGCCAGCGAAGCGGCTGGGCAGATTGTCATCGTAGCCGGAGGTCAACATGAACGGCG
TGCCGGCGTCCGCCAAGCGGTCGGCCAAGGGGTAGACCAGTTCACCCCCCAGGTTGATGT
CCAGCAGGGCGACATCGATGGGGTTCTCATCGACCAGACGCCCCAGCGCCTGCAGGTCAC
CGGCCGGTCCCACCACCTGCGCCCCCTTCAGTTCCAGATAGTCCACCAGGAACATCGCGA
TGGCGAATTCATCTTCCGCCACCAGCACCCGCAGCCCTTTCAGGCCCTCTGGCTTGTTGC
CCGCTTCCAGCACGACCCGCGCTCCTCGATACACGCGGCGCACCTCTGCCGCAACGCCTG
CAGGATGCGCGAAACGGGCTACAAGGGCGCGTGATGATCGATGAAGATCGCCGCCACGGC
CCGTTCACCCGGGCATTGCAGCGGCGCGTTCAGAACACACGCTCCCACTTCAGGCTGAGC
AGGCTGCGGTCGTGGCTGTACAGCCAGCCGACGTTGCTGTCGATGCGGGCGTAGCGCAGG
CCCAGGCTGGGCACCAGCCCGGCCACCGCCAGCCGCTCGCTGCGCACGATGGCGATCAGG
TTCTGTTCGTCGTCCTGCCTGCGCGCCTCCAGCAATGGACTCCAGGCGTCGTAGTCGCGG
CGGCGCAGCGACACGAACACCGTGGCCGTGGTGCCGCTCCACTGCCGCGCCGCGCCCAGC
CGCAAGCCGCGCTGGCGGTAGCCGTTGGCCGGGTCGGCAGCGCTGCTGCCGGTGACATCC
AGCCCGGCGAAGACCGTCCAGCGCGGATTGAGCGCACGGAACCAGGTGGCATACACCGAT
ACCAGCTCGCCGTCATAATTGCTGGCCAGGCCCTGCTGGCGATACCGCTGGCGCTTCCAG
TCGGCCTCCAGCTTGAGCAGGCTGCGTGCATCCAGGGCGTACTGCCATTCGCCGTGCACG
CCACTGCCGCCCTGCAGCGCATGGTTGCCCAGGCCCTGGACGTCATAGCTGGGGGCAAGC
AGCACGGTCTGCCGCGCACTGCGCCAGCTGTAACCTGCCTGCACATTGGCATTGAGCTCG
TTGTAGGCACGGTGCCCGCGCCATGCCTGACCGAAGGCGAGACCGCGCAGGTACAGCCCA
TGATGCCCGTCGAGGACCCAGCGCCGTTCCAGGCTGGCGTCGTAGTCGAGGCCCCCTGCG
CGCTGGGCGTCGGGCAGTTTCCGTTCGATGATGCAGGCGTCGCCTACGCCGAACAGGCAG
GTGCGGCTGGCCGAGCTGCGGTTGATGTTGTCACTCCATGCGGGGCCGGCGGACAGCGCG
CCTTTCCAGCGCTGGCGCGCCTGCAGGGCACCCAGGTACCCGTCCACGCGCGCGCGGACG
CCGGCCGTGGCCGGATCATCAGCATTGATGCCTGCAGCGATGGCCGTGAACAGCGCGACC
GCATCGCGATCACGCTGGTCTTCCGCATAGACACGTGCCAGCTCGAGACGGGCCGGCAGG
AACTCCGGCTGCGCCGCCAGCAGCGCTTCGTACTCCTTCGCCGCGCGACGATGGTCGCCG
GCCACGCGGGCCAACGCCCCCTGCGCGTAATGGCGCAGCAGCGGGTCATGCCCCGGCAGT
TCGATGTACTCCTCGAGGAACGCCGCGGCGGCCCGCCATTGCTGATGCTGCAGTGACAGG
TAGAGGGCCTGGCCGAGATCGTCAACGGTGCGCTCCACGCGCAGCGTCCTGCCGTCGATG
GTGATGGTCGGCCGCTCCGACTCGGCCTGTTGCAGGCGCTGCCGGTCCTGCTGCTGGTGG
CGCAGTTCGCTGCCCTGTTCAAGCACGCGGCGCAGATCGTCCTGCTGGGCGCGCACATCA
GCGGCAGCCAACAGCAGTACGACAAGGAAGGTGGAATGGCGCATGGTCGATCCGTGGTGG
TGCATGCAGCGGCCGAAGCAGGGACTGGCGGATCGCGGCTTGTCCCTGCCCTGCCCCGTC
AGGGGCGTGGCGATCAGTTCTTGCTGCCGCCGAAGGCGGTGTCGTACTGGCTGTTGCCGG
CGAACGTGGCGATACCGGCGAGCGTGGCCGCATTGGCGCCGAAGAACTGGCCCTGGCTGT
TGCCGGTGACCGAGCCGTTGGCCACGGCGGTGCCGGCGAAGGATGCATCGGCGCTGTTGA
TGTTGGCGCTGATCGCCAGGGTCTGGCCACCACCGGTCAGGCCGCCGGTCAGCTTGCCAG
TGCCGAAGTTCGCCGCGAAGGTACCGCTGAGCAGGTTGCTGCCATTGAACCGGTTCAGGC
CGGCCACCGCGTAGGTGGCGGTACCGCTGGGCAGGGTGGTGCCGGCGCGGTCACCAGCGA
AGTACACCTGGCGGTTGTTGAAGCCACCTGCGGCGCCGTCCTTGGACCATTCACCGAACC
ACACATCGCCACTGCCCACCTTGACGAAGTTGAAGTGGCCCATGCCGGAATGGCTGCCCG
GCGTACCGGTGATCGGCATGGCCAGGGTACGCACGGTAACGCCGTTGACGGTGGTCGGGG
CCGAGTAGGCCGCCAGCCCCTGGAAGTCGACCGGCTTGCCATTGGAGACGGTGCCGACGC
CGATGCCGGCCTTGCCTGCGCTGTGCGGGCCGCCGTTGACTTCAGAGGCACCGACCTTGA
CGTACAGCTGCGAATCGGTGGCCGGGCTGGCCGCACCGACGATGTCGGCGGCCTGCGCGG
CACCGGCCAGGGCGAAGGTGGCGGCCATGGCCAGTACGGAACGGGAGATCATCTTCATGG
AACTACTCCTTGGGTTGAGGGAACAACGGGTACAACAACGAGGCAGGTCATCAGAAGCGC
GCAGTGACACCGAGCTTCAGCGTGCGCCCCGGCGCCGGCAGCGTGGAGCGCGTGGCCGGG
TCGACGTAGTAGCGGTTGCCGAGGTTGGTGCCGACCAGCTCGACGCTGGTGTGGTCATTG
AAGCGCCAGCGCGCGTAGGCATCGACGGTGGTGATGTTTCCCCAGGTGAACGGCACGTTC
TGCCAGATCAGGCCACCGCTGCCGGCGTACAGGCGATCACGGTAGGCCTGCAGGTCCGGG
TTCTGGTGGCGCCGGTAATGCACGATGCGGCTGCCCAGCTCCAGGCGCTCATCGAACAGC
CGGGTGCCCAGCGACACGTTCACCGACAACCGGGGAATGGCCTGGGTCAGCAGGTAGCCA
CTGACGAAGCCGTCCTGCACGCAGTTGGGCACCTTGCCGGCCAGCGCATCGAGCTGCACC
GCCATGCTTTCGTCGCAGACCTTGTTTTCCAGCGTACGGGTGATGCCCAGGTCGGTGAAG
AAGCGCCGGTTGTCGAACCGCGCCTGCAACTCCAGGCCGCGGATGCGCTGCTTGTCCAGG
TTGTCGAACAGGAAGTTGCCGTCGCGCTCGATCACGTTGCGGGTCTTGTGCACGTAGTAG
GCCAGCTTCACGTCGGCATCGGCGGTGTTGCCGAACAGCGCCGACAGGTTGTGCACGTAG
CCCACTTCGTAGTTGTAGGCGTGTTCGGGCTTGAGCGGGTACAGCGGGTTCAGGCTGCTG
GAGAACGCGATGGTGCTCTCGAACATGCTGGGGAAACGCACCGCCTCGCTGTAACGCACA
TAGGCGCGCGCATTGGGCGAGAAATGCGCGGTGGCCGAGAAGGTCGGCAGCCAGGCATGG
TCGCGCCTGCGCTCGTTGCGCCCGGCCACCGTCTGCGGCCGCCCGTTCTGGATGCTGCAC
AGGATCTGCGCGCCCTGCACCGGCAACAGCCCGGGAATGGCCGCCACCTGACCATTCAGG
CACGGGTTGCTGGCACGGCTGTAGTTGCCGTCCGCATCCGGCAGCCACGGAATGCTGTGC
TCCACCGCAACCGGCGTCTCATACCTGCTGAGCAGGCCCTTGAGCAGATCATCAACGATG
AAGCCCATGCCGATGCTGTCCCAGAACGCGCGCTGCGCCTCGATGGCGTCGATCTCGCCC
TGCAGGCTGGCCGGGCGCTCAGGCAGTTCGTTGACCCGGTAGCGGGCCTCCTTGGGGAAC
ACAGAGGTGGTCATCAGTTCCGGGTGTTCCTGCAGGAAATCATCGAAGGCCCAATAGCGC
GCGTAGCGCACGCCGGCGCTCAGGGAGAGGAAATCCACCGGCCGCCAGTCCAGCACCAGA
TAGCCCTCGCCTTCCTGGCGGCGCCCGGCGCGCGGGTACATGCGCCAGCCATCGCTGACG
CCAAAGTACGGGTCCGCCGAGCGCAGTTTCTCGAACTGCCAGTTGCCGCCCACCGTCAGG
TCCAGGGTGGAATGCAACGCGAAGCGGTTGCTCAGGGTCAGGCCGGTGCGGTCGTTGCGG
GCATTGGCCAGCGCGGTATTGCGCAGGATCGGGCTGCTGCCGGGGTTCCAGTCGGGGTTG
CTGGCAAAATTGGGGAAGCCGCCAGCGGTGTAGGTATCGCTGGTGGTTTCGGTGCGCCAC
AGGTTGGCACGCAGGTCCAGCCAGCGGCTGCCGGCAGGCTGCCAGTGGTATTCCAGGTTC
CAGGCATCGGCATCGACGCGGCTGAGCGGCCACTGGATGCGACCGTAGTCGGGCGCGGAC
AGGATGCGCGAGGGCATGATCTCGCCGTAGTGGGAGAGCGTACGCCGCCAGGTGGCGCGC
AGCTGCTGGTCATCGTTGATCTGCCAGGTCGCCTTCAGCAGCCACGATTCCTGCTCGCTG
GAGGTGTTGGGCACCTCGTCGCCGGGCTTGAAGTAGCGCGCCAGCGTGGTGATGTAGTCC
AGGCCCTTGTACTCGAACTGCTCGCGCGGGTCCTGGTCGTAGTACGCCGTGCCCTGGGTG
CCGGAGAAGTAGTTGCCGCGCTTGCGCCAGGCATACGCGGCCATCAGGTCCACGTGTTCG
CCGCGCAGGCCCAGCGCCAGCCGCCAGGCCTGGTCCTCGCCGGCGAACACATTGGCTTCC
GAACCGCGCGACTTCACCGGCACCAGCAGCGTGCTGTCGGCATACGGTGCCGAGGGCGAG
CCCTGCGGGAACCCGGGCACCGTGCGGTAGTCCTCGCCGGTATGCAGCCGCGGCAGGCGT
GGCGCCACCGCATTGCTGCTGCCTTCGATCTTCAGCTCCCCGCCGAAGCGCTCACCCGCT
TCCACGATGTCATCGACGTCGATGGTCTTGATCACCAGCGCGCCACCGATCCCGCTGTGC
ACATCGCGCACCAGCCCCGGCCCCTTGATGACCTGGATGCCACCTATCAGGTTGGGATCG
ATGTAGTTGCGGTTGCTGACGCCGTTGTAGCCGCGCCAGACCGTAAGTGCCTGCTCGCCG
CCGTCGATGCTGACCGGCACCCGCCCCGGCCCCTGGATGCCGCGGATGTTGATGTCCAGC
GCGCCACTGTTGCGCGCATCGCCGCTGAACACACCGACCAGATCCTTGACCACGTCGGCC
GGATTGGAGCCGCGGTAGCGCTCCACCCGGTCGCGCCCCGAATACGCCGTGGCCATGTCC
AGCGCGAACACATCATCGTAGCCGCGCCGATCGCGGGCCTCGCCCCCTTCCGACTGCAGG
CGACCGGCCACGTCCAGTGTCTCGGTCACCCGCACCCCTTCCCCTTCACCCGCCTCCGCT
ACGGCACGCAGGCTCCAGGTGCCGTCCATGCCACGCTGCGCGCGCACGCCGCTGCCACGC
AGCAGCAGCTGCAGGGCCTGCATCTGGCTGTACTCGCCGCTCACCGCGCTGGAGCGACGG
CCTTCCACCAGGTCACTGCGGAACACCACCTGCACATCGGCCTGGCGGCCAAAGGCACGC
ACGGCGTCGGCCAGGGGCTGTTCCGGAATGGCGTACTGGCGCAGCGGCGCGACGACCGCC
GGTTGCGCCTGCCCGGCCGGCACCCAGGCCAACTGCAGCAATGCGGTGGAAACAGCCAGG
GCCAGAGCGGTGGCGCGACGATGACAGGCGGATGCCGTGGACGGCATGGACAGGAACTCC
TCAAGCGGGGCGGGACCACGGACACGTCCGGTGCCCGGTGGTGTGTCTGGCTTGAGAAGA
AACGCTGTTTCGCTCTGGCTATACCTCTATAGACAGCGGGCTGCGACGACTGCCCACGGT
TTTTTCATGTTTTTTTTCATGCGACCGGTTCGTCCATGTTCCGCGGGTGCTTCACCACAG
CAGCAACGCACCACCGGGCAAGCGCTGCACGCGCAGTCCCGCCTGCGCGGCCACGGCGAC
GATGGCCGTGTCCGGTTGCTGCAGGTGGAACAGGCCACTGACCCGTATGCGTGCGCCCTG
CCCGCCCAGTACCCAGACCGGGGCACGACGGTAGCGCGCCAGGTCGGCGATGGCCTGCGC
GGCCGGCCGATCATCGATCACTACCTCGCCACGCCGCCACGGCGCCATGCTCTCCGGATC
TTCCAGCTGCACCGGCTGCAGCCAGTGCCCGTCACGGAACGCGCGTGCCTGTCCGGCATG
CAGGCGCTGCACGCTGCCATCGCCCGGGCGCACATCGACCACACCCGCGCTGACCTGGGT
GGTGACCGTGGTATCCAGCATCGACACGCTGAAGGCAGTGCCGATGTCACGGACCAGGCC
GCCCGCTGCCTCGACCTGGAACGGGCGAGCCTCGTGCGCTACCTGGAACCAGGCCTGGCC
GCGCAGCAGGCGCAGGTGGCGCTGCCGGTCATCGAACGAAAGTGCCAGCGCGGTGCCGGC
ATCGAGTACCGCCGTGCTGCCATCGGCCAGCTGCACCACTCGTGGCGCATCGCTGCTGCG
CACATCACTGCGCGCCAGCAGCAACGCATGCGGAGCGGCCGCGACCATCAGCACCACGGC
CGCAGCCGATGCCAGCAGCCACGGCAGGCGACGGCGCGGTGCGATCGGACGCAGCCCCTG
GCGGTCGGCGGTCAGCTCGGGCAGCGCGGCCAGCACCTCGGGCCCGGCAGCGTCCAACCG
CTGCCAGAAGGCCTGCTGCTGGCGCCAGGCCAGCGCATGGCGCGGATCGGACTGCAGCCA
GCGCTGCAGGGTGCGTTGCTGGCGTTCCGGCAACGGGCCTGCACTGCACCGTATCACCCA
GCGCAACGCCTGCCTGGCCTGACGCGGCGAGGGTTCGGACGTGGTCATGGTTGTGGCCTG
CCGCACCGCGAATGGGTGCGCTTTCCTGTTGTGACAACGGCGGGCACGATCTGCCCACGG
CAATCGCCGCTCATCGGCCCATTCCCCGCTGCTGTTGCTGGATCAGCAGCGCTGCGCGCA
GCACATGCTTGCCGACCAGGCTCTTGGAGATCCCCAGGCGCGCGGCAATCTCGCGTTCGC
TCAGGCCCAGGTAGCGGTTGAGCACGAAGCACTCGCGTACCTGGGCCGGCAGGGCCAGGA
TGGTCTGGGTGATCTCGCGCAGCTGCGCCTGGTCCAGCGCCTGCGCCTCGCCGTCGTGGC
CTGCCTCGGCCATGCCGGTGGCGTACTCGGCCATCGCGCGCCGCTCGCGGGCGTCGGCCT
GGCTGCGGTTGAGCGCGTGGTGGTAGGCCATCCGGTACAGATAACCGCGCGGCTCCAGGA
TCGGTGGATCGCCGGGCACGCTGCTGGCCTTCAGGTAGAGGTTCTGCAGGGTGTCCTCGG
TGCTGGCCGGGTCGAGGTAGCGCGCGACGAAGCGGGACAACGCACGGCGCTCGCGGATCA
GCAGCTCGACCAGCGCCAGGGCATTGGGAGACATAGGTGCCAAGGCCGGACCGGGGAATG
ATGGGCGTGATGGCGACGGTCCGGACGTGGATTGTGGGCTGCGGGGCCGCAGGCGGCAAG
CCGCGCCACGAAAGCATCATCGACGCATGGCGTGGATGGAGGATCTACGGTTCCTCCAGC
GCCTCGAAGCGTTCGGCGAGGTAGTCGATCAGCGCACGCACCGCAGGCAACAGGCCGCGT
CGCGACGGGAACACCGCGTGCACGATGCCGTGCTTGGGCACCCACTCCGGCAGTACCGGC
ACCAGCGCGCCACTGGCCAGCTCGTCGCTGATCATCATCCGCGGCAGCATCAGCAGGCCC
ACCCCGGCCACCGCGGCGGTGCGCAACGCGATCATGTCATCGCTGACCAGCCGCGGGCGA
TGGTGCACGCTGGCCAGCACATCGCCCGGCCCGGTGTATTCCCAGGCATGCTGCTGGCTG
GGCGATGCCAGATCCACGGTCGGCATCATCGCCAGGTCGGCCGGCACCTGCGGCGTGCCC
AGCCGCTGCAGCAGCGCCGGGCTGGCACTGGTGCACCAGACCCGGCGCGCCAGCACGCGT
ACCACCAGGTCACTGTCCTCCAGCGGCGGCGGCCGCACGCGGATCGCCACGTCCACACCC
TCGCCCACCACATCGACGCGCCGGTTGGTGGCGTCCAGCTGCACCGTCACCTGCGGGTGC
AGGGCCAGGAAATCGGCCAGCATCGTGCCAATGCGCGCGTGCAGGATCGCGATCGGGCAC
GCCAGGCGGATGGTGCCGCGCGGCTCGGCACGTGACATCGCAATGGCTTCCTCGGCCGCT
TCGGCTTCGACCAGCATGGCCTTGCAGTGGCGGTAGTAGTCCTGGCCGACCTCGGTGACC
GAGAAACGCCGGGTCGAACGCTGGATCAGGCGCACGCCCAACCGTTCCTCCAGCAGCGCG
ACGCGCCGGCTCAGTTTCGACTTCGGCATCGCCAGCACCCGGCCGGCCTGCGAGAAGCCG
CCATGCTCGACCACCATGGCGAAGTAGAACAGGTCGTTGAGGTCACAACGGCGGATATCT
GCGATGAACACGGGGCGATCTCCTGCGGCCACGGCCTGCAGACATTGTTCACCAGATAGG
ACTATGACGGCAAATATTGGCGTCTACCGGCCTTATTGTCACGGCGATATCGTCTTCGCA
ACGAAGAACAGCGGCCGGCATCCCCGGCCAGGAGATCGCCATGAAGCGTGTCACCGGTAC
CTACAGCGCCCCGCGCCCGCACTGGGTGGGCGACGGATTCCCCGCCCGCTCGATGTTTTC
CTACAACACCCACGGCCAGCACCTCAGCCCGTTCCTGCTGCTGGATTATGCCGGCCCGTA
CACCTTCGCCCCCAGCAATACGCCGCGTGGCGTCGGCCAGCATCCGCATCGCGGATTCGA
GACCGTCACCATCGTCTATGAGGGTGAGGTCGCCCACCGCGATTCGACCGGGGCCGGCGG
CACCATCGGCCCGGGTGACGTGCAGTGGATGACGGCTGCCTCCGGCATCCTCCACGAGGA
ATTCCACACGCCGGAATTCAGCAGGCGCGGCGGCACGCTGGACATGGTCCAGCTGTGGGT
GAACCTGCCGGCGCGCGACAAGATGGGCGCACCGGGCTACCAGACCCTGCTCGACGCAGA
GATTCCCTCGGTGGATCTGCCCGATGGCGCCGGCCGCGTGCGGGTCATCGCCGGCCGCTT
CCACGGTCATGCCGGCCCGGCGCGCACCCACACGCCGATGGATGTCTGGGACATCCGCCT
GCAGCAGGGCCACCACACCGACCTGCCGGTGGCCGAGGGCCGCACGCTGGCGCTTGTGGT
GCTGAAGGGTACGGTGCGGATCAACGGCGGCCAGCCGGTCGGCGAAGCGCAGCTGGTCAC
CTTCGACCGCAGCGGCGAGGACGTGTTCGTCGACGCCGACAGCGACGCCACCGTACTGCT
GCTCAGCGGTGAGCCGATCGACGAGCCGGTGGTGGGCTATGGCCCGTTCGTGATGAACAG
CCAGGCCGAGATCGCGCAGGCGGTCAACGACTTCAACAGCGGCCGCTTCGGCCAGATCGC
GCACTGATCGTTTCAAGCGGCGGGCGATGGCCCGCCGCACCCTCCGGGCCATCGCCCGCT
TTTTCCAGGAGACTGACCATGAGTACCCCCGCCAACTTCAACGGTGCCCGCCCGGTGATC
GATCCGGACAACGCCGCGATGCTGCTGATCGACCATCAGAGCGGCCTGTTCCAGACCATC
GGTGACATGCCGTTCACCCGCGTGCGCGCCCACGCCACCGCGCTGGCCAGGATGGCCACG
CTTGCAAAGATGCCGGTGATCACCACTGCCTCTGTTCCGCAGGGCCCGAACGGCCCGCTG
ATCCCGGAGATCCACGACGCAGCCCCGCATGCCCGGTACGTGGCGCGCAAGGGCGAGATC
AACGCCTGGGACAACCCGGAATTCGTTGCCGCAGTGAAGGCCACCGGCCGCAGGCAGCTG
ATCATTGCCGGCACCATCACCAGCGTGTGCATGGCCTTCCCGTCCATTGCCGCCGTTGCC
GATGGCTATCAGGTGTTCGCGGTCATCGATGCCTCGGGCACCTATTCGAAGATGGCCGAG
GAGATCACCCTGGCCCGGGTGGTGCAGGCCGGCGTGGTGCCGATGGACACCGCCGCGGTG
GCCTCGGAGATCCAGCGCAGCTGGAACCGCGATGATGCCCAGCAGTGGGCCGAGGTCTAC
ACGAAGATCTTCCCGAACTACCAGCTGCTGATCGAAAGCTACCTGAAGGCGCAGGACGTG
CAGAAGAACCACGAGCCGCTGGATTCGCAGCGCAGCTGACCTACGCCCGGGGTGCCGGCC
CGCTGTCGGCACGCCTCTCAACCGGAGACCCATCATGTCCAGTGAACCGATCCGCGACCC
GGCCAGCGATCATCTGCTGACCCCGCAGAACTCCGCCTTCATCATCATCGACTACCAGCC
GGTGCAGGTGAACTCCATTGCTTCGATGGACCGCCAGTTGCTGGTCAACAACATCGTCGG
CACTGCCAAAGCCGCAGTGGCTTATGGCCTGCCGATCGTGCATTCGACGGTGAACGTCAA
GACCGGCCTGAACAAGCCGCCGATTCCGCAGCTGCGCCAGGTGCTGGGTGACTATCCGAC
CTACGACCGCACCACCATCAATTCCTGGGAAGACGTCCAGTTCCGCAGGGCGGTGGAAGC
CACCGGCCGCCGCAAGCTGATCATGACCGCGCTGTGGACCGAGGCCTGCCTGACCTTCCC
GGCCTTGGATGCGTTGAAGGAAGGCTATGAGGTGTATGTGGTGGTCGACGCCGTCGGCGG
CACCTCGCTGGCCGCGCACGATGCCGCGCTGCGCCGCATCGAACAGGCCGGCGGCCAGCT
GATCAGCGTGCCGCAGCTGTTCTGCGAGCTGCAGCGCGACTGGGCCCGTTCGGAAACGGT
GCCGGCCTTCATGAACCTCTTCATTGAAACCGGCGGTACGGCGGGCATCCAGTTCTCGTA
CGATCGTACCGAGTAACCGGGTGGCGGCGCCGGTCTTGGCTGGCGCCGCCTTTGGGGAGC
CGTCGAGCATGGCTCGACGCTACAGTGGGTTTAATCGAGCGTGGCTCGACGCCATGGATA
GATGGAGAATGTGATGGCCTACGCACGCATTGTTTCGACCGCCGACAATTACCTGCACCA
CATCAGCAATGGCAGCGTCGATGTGGATGCGGACGAGCCCGCCTCGTTGGGCGGCCAGGG
CAAGGGCTTCGCGCCGTTCGACCTGTACCTGGCCTCGCTGGCGGCGTGCACCGCCATCAC
CCTGCGCATGTACGCGCAGCGCACGGGCTGGGACCTGGGCGAGTTCCATGCCGAGCTGCG
CTCGGAACGTGATGAGGACGGACGCCTCCACGTGCACCGCGTGCTGCATGCCAGTGCCGA
GCTGAGCGATGCGCAGTGGCAGCGATTGCTGGAGGTGGTGGAAAAGACCCCGGTGACCCT
GGTGATGCGCGAAGGTGCACGCATCACCAGTGAGCGTGGGGCGGCGGCGTAACAGAAGGC
TCAGCGCCGTGAATGCAGCACTGGCGTCGAGCAGGCTCCGTGGAGCCAGTCACGCATCAG
GAATCAATGAATCGAACAGACATGATCATCTGCCCTTGGGGTCAGAGCCCGTTGCGCAGC
AACGGGATCCGACCCCGTGCCGGCCCAAACGTGTCGACCAAGGTCGACACCCACCAGGAG
CAGTTCATGCCGTTCCGGCAGATTGCGGGGAACTGTCGAAGGCGGGGTGGGTCTGGTTGC
AGGGGAGTCCGCGGCATGAATGCCGCGGCCAAGCCCCCATGGAAGGGTTTACGGCGTCCC
CTGCAACCGGACCCACCCCGCCATCCAACGGAATGCACGCTGTTGCTTCGGCTGTTGCTT
CTGGGGTTGCCGGCCAGAGGCCGGCACTACCCGCGGGTGCCGGGCGCCACCCTGGCGGAA
ACCCCCGCCCTTCACAGCGGCAGCTGGGTCGTCTGCTTGATCCGCTGCATCGGAATCTCG
GTCTTGGTGTTCTGCACCCCGGCGATCCGGTTCAGGTGCTGCATCTGGAACTGCCGGTAG
GCATCAAGGTCGGCCACCGCCACCCGCAGCAGGAAATCGCAGTCACCGGCCATCAGATGG
CATTCAAGCACTTCCGGGAAAGACTTGATGCTGTTGATGAAGTGATTGGTGGTGTCCTCG
TCCTGCCCGCGCAGCCACACGCGGACGAATACCGTGAAGCCACGGCCCACCTTGGCCTCG
TTCAACAAGGCCACGTAGCGGTCGATGTAGCCGCCTTCCTCCAGCAGCCGCACCCGACGC
AGGCAGGCCGACGGCGACAGCCCGACCAGCCGGGCAAGCTCCAGGTTCTGCAGGCGGCCG
TCGCGCTGCAGGGCGTCGAGGATACGCCGATCGAGGTTGTCGAGCTGATACTGCATGGGA
TTCCGCCCTTGTCACTTCTGGCCGCATGAAATATCAATCATCCAGAATCCAGTGGCATGA
ACGCAACCCGATTTCGCGATCGGACCGCTAGCATGGGCCACCCCCTACCTCGTTGTTCCG
TTCCATGGACGCCCGTACCACCCTCCCCCTGCCCGACACCTGCGATACCGCGCCGCGTGC
CGAATTCCTGCGCGGCCTGCGCGCCGCCGTGCCGGTGATGATCGGTTTCATTCCCTTCGC
CCTGGTGCTCGGCGCGCAGGCCGCGCAGAAAGGCCTGAGCGCACTGGAAGTGCCACTGAT
GACGGGCCTCAACTTCGCTGGCGGCTCGGAGTTCGCCGCCGTCGAACTGTGGACCTCGCC
ACCGCACATCGCACTGATCGTGGCGATCACCGCACTGGTCAACAGCCGCCATCTGCTGAT
GGGCGCCAGCCTGGCCCCACTGCTGCAGCACCTGCCGCGCCGCCGGGTGCTGCCGGCGTT
GTTCTTCATGTGTGACGAAAGCTGGGCGATGGGCGTGGCCGATGCGCGCCGCCGTGCGCT
CGGCTTCAGCCTGGCCTATTACCTGGGCGTCTCCGCGGGCCTCTACACCGTCTGGGTGGC
CTGCACCGCGCTGGGTGCGATCGTCGGGCCGCTGCTGGGCGACATCCACGCCTACGGCTT
TGACATGGCCTTCCCCGCCGTGTTCCTGGTGCTGCTGCGCGGCATGTGGCAGGGCATGAA
GGCCGCGCGCCCGTGGCTGGTCAGCCTGGTCGTGGCCGCCGCCACCTATCTGCTGATCCC
GGGTGCGTGGTACGTGGCCAGCGGCGCATTGGCCGGCCTGGCCGCCGCCTGGCTGCTGGC
GGAGGACGCAGCATGATCTTCAACGGCCTGATCCACTGGTCCTCGGTGCTGACCATCGTG
CTGATGGCCGCCGCCACCTACCTGACCCGCATCGTCGGCTTCCTCGCGCTGCGCAACCGC
ACGCTGGGCAAGCGCGCGGTGACGGTGATGGAAGCCGCGCCGGGCTGCGTGCTGATCTCG
GTGATCGCTCCGGATTTCGTCGCCGACAAGCCCGCCGACCTGGCCGCGCTGGCGATCACC
CTGCTGGCCGCCACGCGGCTGTCGATGCTGCCGACGGTGCTGATCGGCGTGGCCTCGGCC
GGGCTGCTGCGCTACCTGATGGGCTGACTGCGGTGCGCCGGGCAAAGGCCCGGCGCTGGC
CAGTCATCGCAGCACCGCCTGTACGCGCGCTGCCGTCAGGCGCTGCTGCTGGCTGCCAGC
AGGCACAGGCTGCGCGGCGGCAGCGTCCAGCCGCCTTCCTCATCCGGCTCCAACGGCGTT
TCGTCGGTCTGCAGCAGTACGCGCCGGAACGACAAGGCTTCATCCGACACACTGAACCGC
TGCGGCTGGTCCCCGGCGTTCAACAGCAGGGCCAGGCTGACATGCCGCCCGGGCTCGCGC
AGGCCGCTGTCCGGGCTGCGGCCGTCCAGCACGATCAGCAGCGCACGCAGCCCTGCGTCA
TGCCAGTCCGCTTCCTCCATGCTGCGGCCGTCAGGATGCCGCCAGTCGATATCGCGCAGG
CCCAGCGCTTCATCGTATTCGCCGCGCAGGAACCGGTTCCTGCGCAGCAGGCCATAGCGT
CGGCGCAGCGACAGCGCCCGGCGTACGAACGCCACCTGCGCCTGTGCAGCCGGCGATGCC
GCACGCTCCCAGTCGATCCAGCTCAGCGGGTTGTCCTGGCAGTAGGCGTTGTTGTTGCCC
TGCTGCGAATGGCCGAACTCATCGCCGGCCAGCAGCATCGGCGTGCCCTGCGCGAGCAGC
AGCGTGGCCAGCAGGTTGCGCATCTGCCGCGCACGCAACGAGAGGATCGCCGCATCATCG
GTGTCGCCCTCCACACCGTGGTTGCTGGAGAGGTTGTGCGAGTGGCCATCGCGGTTGTCT
TCGCCGTTGGCCTCGTTGTGGCGATCGTTGTAGCTCACCAGATCGTGCAGGGTGAACCCA
TCGTGCGCCGTCACCAGGTTGATGCTGGCCGAGGGCCGCCTGCCATGATGTTCGAACAGG
TCGGCCGAGCCGGTGAAACGCGTGGCGAATTCCGGCAACTGGCCGCCATCGCCGCGCCAG
AGCGCGCGCACCGTATCGCGGAAGCGGTCGTTCCATTCCGCCCAGCCCGGCGGGAACTGG
CCGAGTTGATAGCCGCCCGGGCCGATGTCCCATGGCTCGGCAATCAGCTTCACCTGGCTC
AGGATCGGGTCCTGGCGTACCGCATCAAGGAAACTGCCCGAGGCATCGAAGCCATGCCGC
TCGCGGCCAAGGATGGTGGCCAGGTCGAAACGGAACCCATCCACCCGCATCTCGGTCACC
CAGTAGCGCAGCGAGTCCATCACCATGCGCAGCGCGCCGGCATTGGTCAGGTCGAACGTG
TTGCCGGTGCCGGTATCGTTGATGTAATAGCGGCGATCATCGGCCAGGCGGTAGTAGCTG
GCATTGTCGATGCCCTTGAAGGACAGCGTAGGGCCCAGCTCATTGCCTTCGGCGGTGTGG
TTGTAGACCACGTCCAGGATCACTTCGATGCCGGCACTGTGCAGCCGCGCGACCATCTGC
TTGAACTCGGCCACGGTGCCCAGCGACAGGTAGCGTGGCTGCGGCGCGAAGAAGCCGATG
GTGTTGTACCCCCAGTAGTTGCGCAGCCCGCGTTCGAGCAGTTGCTGGTCATCCACGTAG
GCATGCACCGGCAGCAGCTCGATGGCGGTCACCCCCAGATGGCTGAGGTGGTCGACCACC
GCGTCGTGGCGCAGGGCAGAGAAGGTGCCGCGCTCGGCCTGCGGGACATCGGGGTGCTGC
ATGGTCAGTCCGCGCACGTGCGCTTCGTAGATCACGGTCCGGTCCCAGGGCGTTGCGGGT
GCACGTTCGACACCCCAGCTGAAGGCCGGATCGATCACCGCGCAGCGTGGCATGTAGCTG
GCGCTGTCGCGGCGGTCGAAACTGAGATCGCCATCGCGGTGGCCCAGGGTGTAGCCGAAC
AGGTGCGGCGCCCACTTCAGCTCGCCGACGATCTGCTTGGCGTAGGGGTCCAGCAACAGT
TTGTTGGGATTGAAGCGATGCCCCTCCTCCGGCGCATACGGGCCGTGCACCCGATAGCCA
TAACGTTGCCCGGGCCGCACGTCCGGCAGGTAGCCGTGCCAGATCTCGTTGGTGTACTCA
GGCAGGACGATGCGCTCGACTTCACGGTTGCGCGCATCGAACAGGCACAGCTCCACCCGG
GTGGCATGCCGCGAGTACAGCGCAAAGTTCACGCCCAGCCCGTCCCACGTCGCGCCCAGC
GGGAACGGCCGGCCTTCGCGCACGCGCGAGGTCTGCGTCCACTTACGGCTGGCCATCGGT
GCCCTCCTCGCCGCGCGCCGCGGCAATCTCGGCCTCCACCAGGCGCTCGGCCATGTGCCA
GTGCCGCTGCTGCTGATCGTCCGGGCGCCCCTCCGCTTCCCAGATCTGGTGGGCCAATGC
CTCAATCCGCTGCCGTCGTTCCCTGCTGTCCATCCCTACCTGTCTCCTCGTTGATCCATA
TCGCCAGCGGGCTGCCAGCCAGAAGCCTGCCCACGTCCGCGGTTGCGTTGAAATGTTCGA
TGCGCCCGTCCAGGAGGTTGCGCATGGGGCCTGTCGGCACACCGTGCAGTGCTACGCCGG
TGCCGACGTCGTGCGCGGCGTGCAGGCTGGGCCCAGGCACGGCGGCGGGCGAACCCCGCC
GCACGATCACCAGCAGCACCTGCGCCTGATGCCTGCGCGTGAACGCCAGCCACGGCGAGC
GCGCAGGCGCGGACAGCGGCTGCAACTGGCCATGCAGGAACAGGTGCGGGTGCCTGCGGC
GGCACTCCAGCAATTGCCGCAGCAGGAATGCCTTGATGCCACCGTCCCGCCAGTCTTCCA
GCAGCGCGGGCCACCCGCGCGTATCGCGCAGCCACGCCTGCCGCGCTGGATAGTCCACGG
CACGCCGGTTGTCCGGGTCCACCAGGCTCAGGTCCCAGCCTTCGCCGCCCTGGTAGAGGT
CGGGCACGCCGGGCAGGCAGTGCTGCAGGCACAGCTGCGCCAGGCCGTTGCAGGCGCCGG
CCGGCGCGATGCGCGCCACGAACGTCGCCAGCGCCTCGCGCACCGGCTGCAAGGGCGCTG
CGTCCAGCAGCGCGTGCAGCCACTGCGCGGCGGCCTCCTCCACGGCCACATCCGGGTCTG
ACCAGCTGCTGACCCGCTTGCCCTCGCGCAATGCCTTGGTCAGCCATTGCACCATCCTCG
AGGCGAAGTCGGCGCCAGGGGCACCGTGCATCGGCCATGCGGCCACGAGCGCCTGCCACA
GTGCGTAGGCCTCGGCACCCGGCAATGGCATCGGCGCGCCGGCGCGGGTCAACATCCGGT
TCCAGCGCCGCACAGCGTCCCGCCATTCGAACGTGCAGGTACTGAGAACCGCCAGCCTTG
CCCGGCTGTCGGCGCCGCGCTTGTGATCGTGGGTCGCAAGCGCAAGCAACGCCCTGGGAT
GGCGACGCAGGCGCGCGGCGGCGTGTTCCAGCAGCGCGCGCCCCTCCATGCCCAGCCGCT
GCGGATCACTGCCGACGTCGTTGCGCGAGAGCAGCCTGAAATAGCGATAGAACCCGGTGT
CTTCCACCGACTTGGCATTCAACGGCGCGGCCAGTTGACCGAAACGCGCACGCAGCACGC
GCTCGGCCTGCGCCTCGCCGGCAAGCGCTGCCAGCAACAGGTCCAGCGCCGCGCGTGCGG
CACCGTCCAGTGCCTGGCGCGCTGCGGCGGAAGCGTCCGCCAGCGCCTTTCGTTCACCCG
CCCCCTGCAGCGAATAGGGCCGGTAGGTGCGGTAATGCCCCAGCACGGAAGCCAATGCGC
GGGCCAGCGCAGCCACTCCGATATCGGCTTCGGCCAGCCGCGGCTGCAGGACCTGCTGCG
CGCTGCGCAGCAGCCGCTGGAAGTCGGCATGAAGGCCCTGGCGCAGCAACATGGCGCGGG
CGTCCTGCTGGATCCGGTCGAAGCTGCGCGGGTCACCGCCCAGCGCCTGCCACGTGCGCG
AGAGCGCGGGTGCAGCCGCCGGATCGTGCAACCAGGCACCGGCCTGGTCCATGAAGTCAT
AGCCGGTGGTGCCGTCGCAGGCCCAGCCGTCGGGCAGCTGCTCGCCCTCGGCCAGTATCT
TCTCCACATGCAGGCTGACGGTCTGCGGGTCACGACCGCCGGCCGCGCGGGCGGCGTCGA
GCGATTCACGCAGGCGCTGCAGGTACGCGCCCGGGCAGGACAGGCCATCCACGTGGTCGA
TGCGCAGGCCGTCCACCCATCCCTCGCGTACCAGCCGCAGCGGCAGCGCATGCACTGCCT
CGAACACATCCTCGCGCTCCACCCGCAGCGCGGCCAGTTCGTTGATATCGAAAAAGCGCC
GGTAGTTCACCTGATCGCCGGCCGTGCGCCACCAGGCCAGACGGTAATGCTGCCGCTGCA
GCAGCGTGTGCAACCGTTCAACGCTGCGGTTGCAGCGTTCGGCCCACGCCGGCCACTGCG
CGGGTTCCAGCGGATGGCTGCGCGGCGACAACGGCAATGCCAGGCCATGGTGGCGCAGCA
CGGGCCGCGCGTTGTCCACCACCACGCGCACCACGCCGTCGCGTACCGCGTCGTGCAACG
GCCGGTCCAGTACCGGCAGCCAGAGCCGGCCCTCGCAGCCCGGCGCCTCCCACTCGATGT
CAAACCAAGCTGCGTGCGGGCTTCGAGGCCCGTGCATCAGCACATCGCTCCACCACTGGC
TGTGCGGGGACGCCGCCAGATGGTTGGGCACGATGTCCAGGATCAGGCCCATGCCGTGCG
CGCGCGTCACTTCCGCCAGCTGCCGGAAGCCCGCTTCACCGCCCAGTTCCGGATTGATGC
GAGCCGGGTCGATGCCATCGTAGCCATGCGTCGACCCGGGCACCGCCGCAGCGATCGGTG
ACAGGTAAAGGTGGCTGACGCCCAGCGCGGCGTAGTACGGCACCTGCGCGGCAGCCGCCC
CGAGGTCGAAGCCTGCGTGCAGCTGCAGGCGCGCGGTGGCACGCAACCCCGTCATTGCCC
GGCCCTGCGGCGCGTGGCACTCAGGCGCGCCACGCGCGCATCGGCCGCGTCAGCATCCCA
CGTCGGCGGCAGGCGGCGGCGCCAGTTGGGATGGCCGTCGACGGTGCCTGGCAGGTTCAC
CTGTGCGCGACCGCCCAGCGCGTCTTCCAGCGGCAGCAACGCCAGCCGGGACGCCGAGTG
GGCGACCAGAGACAACGCCCTGGCGTCCAGCGGCGCGCCCTCGCCGCCAACCACCGCAGA
CAGTGCCTGCGCGTCGCTGGCGCGCGCGCGCAGTGCCGCTGGCAGATCCGCCAGCTCACC
CAGGCGTGCGCGCCAGCGCAGGTCACGCCCGCGCAGCCAACCGGCCAGCGGTGGCAGGTC
ATGGGTGGAGGGCATGGCCACTGCATCGCGGCGCCACTGCGGCGCCGGCAGGAAGCGCGC
GCCGTTGCGGGCAAACGGCAGCACCTCGATGCCCAGAATGCCCCGGGCTGCCAGCCGCTG
GCGCATGCCCGGCGGAACCACGCCCAGGTCTTCGCCGATCAGCACGCAGCGATGCCGCCA
GGACTCCAGCACCAGCAGGTTGATCAGATCATCGAACGGATAGCGCAGGTACACGCCCTG
CCCGGCGTCCGCGCCACGGGGCAACACCCACAGCCGCAGCAGGCCCAGGATGTGATCGAT
GCGAAGCCCGCCGCGGCCGGACATCACGGCGCGCAGCACGCGAAGGTAGGGGGCGAAGCC
CTCGCGCAGCAACGCCATCGGTGACCAGCTGGTGATGCCCCAGGCCTGGCCGAGCGGATT
GAACGCGTCCGGCGGCGCCCCCAGCTCAAGTCCCTGCAGCAGATCAGCCCCCCCGGTGCG
TGCCTCAACGCCCTGCGGCGCGCAGCCCACGGCCAGGTCGGCAATCAACCCGATCGAAGC
GCCCTCGTCGCGCAGCGTGGCGTGTACCTGCGCCCAGCCCTGCTGTGCCAACCACTGCGC
AAACGCATGGTCGTCCGCGCTGCCGGTGAACCGGTCGGCGGCATGCTGGCAATAGTGCCG
CAGCGGATCGCCCTGCATGGCACGCCAGGTTTCGATCTGCGCGTGCTGCGACGGTGCCTG
CGCTGCAACCCATTGGCGAACCTGCCGTATCCAGCGCCACTTCACTGCCGCCGAGTGCGG
CCAGTCGATGCGACGTGCGGCAGTCCCCGCTTCCACCGCCGCCGCCAGCGCCTCGTCCCC
GCCCAGCACGCTGTTGGCGGCATCGGGCAATACCTGCGGCAGGGAGACCTGCAGCGGGTC
GAGCCAGCGCCGGTCGCTGGGCGAATAGGGGCTGTAGCCTGGGCCCGGTGGCATGCCCGC
GTGCAGCGGGCTCAACGCCAGTGCGTCGCCGCCGTGCCGGTGCAGCAGCTCGCTCCATCG
TGCACAGCCGGCACTGTCACCGATGCCGGCATCACCGGGCGCGCGCAGGCTGTAGATCTG
CGCCGACAGGCCCCAGCCGCGCAGCGTGCCCCGCGGCCACCAGGCACGCTGTGGCGCCAC
CGCAACCGCCTGTTGCTGGTCGCCCCGGCGCCACTGCCAGTAACCCGGCTGGTCCGGCAC
GCGCCAGCGGCCCTGCGCATCGGCACGGGCGGGCAACGCTGCGCCCTGCTCATCCACCCA
GCACGCTGCGCCGGCTGCCTCCGGCATCACCAGCAGCTGTCCGCAGCAGGCCGTGCGCAG
GCCAGCGTGCTCGGGCACCGCCTCGCACTGCAGCCCCTCCAGCACGGCGCGCAGCACGTC
CGGCGCGACCTCGCGCGCGGCACCGGTCACGTCGGTCCAGCGGACCAGCAGGCCCGCACG
GCGGGCCGTCTCCCGCACCGCTGCATCCGTATTCATGCGGCGACCCAGCAGGCCAGCACG
CCGCCGCCTGCCGGCAGCATCCCGGCAGCGTCCGGCCCCACGACGTACTCGCCGGCCGGC
ACCGCATGCTCCACCGGCACAGGGCCCACGTTGATCGCGATCCACCATTGGCCCGATGGC
AACTGCCAGCCCGCCTGCACCGCGCCTTGGCCAAGCACGCGCGCGCCCAGCGACCGCGCC
TGCAGCAGGCCCGGCTGCAGATAGCGCCTGCGCAGGCCGAGGAATTCACCCGAGCAGCGC
AGCCAGTGCTGCGACCAGGGATCATCGCCGGGCGGCGGCGTGTACGACGCCTGCAGGGTC
GCCGCATCGTTCGGGTCCGGAATACGCGCGCGCGCGGCGGCGTCGGCAAAGGCGCTGAAA
CCAGCGAACTCACGTCGACGCCCTTCACGCACCGCCTCGTCCAGCGGCGGCGCGTAGTCG
GTGAAGAACAGGAACGGCGATTGCGCCTGCCACGGCTCGCCCATGAACAGCAGCGGGATC
ATCGGCGTCAGCAGGGTCAGCGCCAGCGCCGCGCGCAGCGGCGCAGGATCGGTCAGCATC
GACAGGCGCTCGCCGAAAGCGCGGTTGCCCACCTGGTCATGGTTCTGCGCGAATACCACA
AAACGCGCGGGCGACAGGTCGGCGCTGGGTTCGCCGCGGGGATTGCCGCGCAGGTCCGGT
TCACCCTGCCAGGCGAATCCTTCGGCCAGGCAGCGCGCCAGCAGTGCTTCGGCGCGACCG
GCATAGGCCGCGTAATAGCCTTCCTGCTCGCCGGTCAGCATCACGTGCAGCGCATTGTGG
AAGTCATCGTTCCACTGCCCCTGGTAGGCGCCGCGCAGCCACCGCGCCTGGTTGCGCTCG
TTCTCCAGCACCAGGTGCGCGTGCGGGGCCACCGCACGTACCTCATCGGCCAGCTGCTGC
AGGAAACGGTCATCGTCAATGGCGTGCACCGCGTCCAGGCGCAGGCCATCGAAGCCGTAG
TCGCGCAACCACATCAGCGCATTGTCGATGAAAAAGCGCCGCACCCAGGGCTGGCAGAAG
TCGATGGCCTCGCCCCACGGCGTGCTGCGGTCGTCACGGAAGAACCCGCGCGCGTAGTCG
CGCAGGTGGTTGCCCTGTGGTCCGAAGTGGTTGTAGACCACATCCAGCAGCACCGACAGC
CCTGCATCGTGCGCCGCTTCGATGAAGGCCCTCAGCGCTGCCGGCCCGCCATAGGCATGG
GCCGGCGCATACGGGAACACGCCGTCGTAGCCCCAGTTGCGCTGCCCGGGAAACTGCGCG
ACCGGCATCAGTTCAATGGCGGTGATGCCCAGCGCGGCCAGCATCGGCAGTTGCGCGGTC
AACGCCGCGAAGCCGCCCCCGGCCTCGATATGCACCTCATAGATCACCAGGTCCTGCCAG
GCATGCCCCTGCCAGGCAGGCCGCGCTGCCTCCGTATCCAGCACCACCGCGCTGTCGCCG
TCGATGCCGTCCGGCTGCCAGCGCGAGGCCGGGTCGGGCACGTCCTGGCCAGAAGGCAGG
CGGAACCGGTAGCGGTCGCCATGCGATGCCGGTATTCGCAGCCAGTGGCAGCCGTCCGGG
TCGCGCTGCATCGGCCGCTGGGTGCCTTGCAGGCACAGTGCCATCGTCCTTGCGCCCGGT
GCCCACACGCGGAACTCCACCCCGTCACCGGCCACCGGCCAAGCGCCCAGGCGCGGGGCC
ACTGTGGTCATGCATCAACCTGCAGGTAGAGCGTGGACAGCGGCGGCAGCGTGAGCCGCA
GCGACTGCGCGTGGCCGTGCATCGGCCTCGGCTCGGTATGCACTGCGCCGAGGTTTCCCG
CATTGCCGCCACCGTAATACGCGCTGTCGGTGTTGAGCCGTTCGCTCCAGCGCCCCGGTT
GCGGCACCCCGACCCGGTAGCCGTCGCGACGCACCGGGGTGAAGTTGGTCACCACCAGCA
GGGTGCGGCCGCTGCCGGCAGGATCCCGGCGGATGAAGGCGTAGACGCTGTTGCGACTGT
CGTCCGCCACGCTCCAGTCGAAGCCGCGTTCGTCGCGTTCGTCGCGATGCAACGCCGGTT
CGGCGCGGAGCACGTTATTGAGGTCGCCCACCAGGCGCGACAGGCCCTGGCCCTCGTTGC
TGGCCGCCCGTGCCCAGTCCAGTGCCGCATCGTGCGACCACTCATGGCCCTGGCCGAACT
CGCCGCCCATGAACAGCAGTTTGCTGCCCGGGTGCGCCCACATGAAGCCGTAATACGCGC
GCAGCTGGGCCAGCCGCTGTGCCGGCTCGCCCGCCATCTTGGCCAGCAGCGCCCCCTTGC
CATGCACCACCTCGTCGTGGGACAGCGGCAGCACGAACCGTTCGGAGAAGGCGTAGACCA
GGCCGAAGCTGATCTGGCTGTGGTGATGCGAACGATGGACCGGATCGCGCCCCAGGTACT
GCAGGGTGTCGTGCATCCAGCCCATGTTCCACTTGTGGGTGAAGCCAAGCCCGCCCTCCT
CCACCGGCGCTGTCACCCCCGGCCACGCGGTGGATTCCTCGGCGATCACCAGCACGTCCG
GGAAGCGCTCCCGCAGCGTCTGGTTCATCCGCCGCAGGAAAGCGACCGCCTGCAGGTTCT
CGCGCCCGCCCTGCTCGTTGGGTACCCACTCCCCCTCGGCACGGCTGTAATCCCGGTACA
GCATCGACGCTACGGCGTCCACGCGCAGACCGTCGACATGGAAGCGCTCCACCCACTCCA
ACGCACTGCCGATCAGGTAGGCGGCCACTTCGTTGCGGCCGTAGTTGTAGATCAGCGTGT
CCCAGTCGGCGTGCACCCCTTCGCGCGGGTCGGCATGCTCGTACAGCGCGGTGCCATCGA
ACCCGGCCAGGCCATGCGCATCGTTGGGGAAGTGCGCGCTCACCCAGTCCACGATCACTC
CCACGCCGGCCTGGTGACAGCGGTCCACGAAGCGTGCGAAGGCCTGTGGCGTGCCGTGGC
GTGCCGTCGGCGCGTAGATCCCCAGCGGCTGATAGCCCCAGGAACCGCCGAAGGGATGCT
CGCTCACCGGCAACAGCTCGATATGGGTGAAGCCAAGACCGGCCACGTACGGAATCAACC
GGTCGGCCAGGGCATCCCAGTCCAGCGGCGCACCATCGTCGCTGCGCTGCCAGGAACCGG
CATGCACTTCGTAGATCGACAGCGGTGCGCAGGTTCCGGCCAGGCGGCGGGCCGCCAACC
AAGCATCATCGTGCCACTCCATTGGCCCAGCCGAAGGCACCCGCGATGCGGTCGCCGGTG
GCAGCTCGGCCCAGCGCGCCATCGGATCGAACTTGTCGGGCATCACCCGGCCGTCGGCGC
CGACGATGCGGAATTTGTAGCGGGCACCGGCCTGCACGCCCGGCAGGAACAGCTCCCACA
CGCCGGCGGTGTGACGCAGCCGCATCGGATGGCGTCGGCCGTCCCACCCGTTGAAATCGC
CAACCACGGCGACCCGCTGGGCATTGGGCGCCCACACCGCGAAGCGCACGCCCGCAATGC
CCTGCACCTGCATCGGCACCGCACCCAGCTGCCGCGCCGCATCGGCATCACCGGCATGGA
ACCGCTGCAGCAGGGCTTCGTCCAACAGTGGACCGAACGCATAGGCATCGTGCACCTGCT
CCACGCCCTGTTCGAAATGCAGGGCAAGCAGCGGTATCTCCGCGTCACCGGCCGCGCCCT
CGAACAGGCCGGGCAACGGGCCAGGGGACAGGTTCCAGCGCCTCCCATCGTCTGCAATCA
CCTCGACGCGCTGCGCATGCGGCACCAGCACGCGCAGCTGGCGTCCGCCTTCTGGCTGGC
GATGCGGGCCCAGCCAGGCGAATGCATCGGCCGGGCGCGCGTGGACGAGGTCCTGCAGCG
CCGGGGCGATACGCTGATCCAATCCCGTCTCCGTGATCGCTTCATCCTCCAGGGCGGCCA
GATGCAGGCTGTCGTGGCTCATGCGGCCACCTGGCAGGTCTGCTGGTACAGGGCCAGATA
CGCGCGACCGGCCGCATCCCAGCCACCCGGCCGCAGCATGGCGGCGCGGCGCATGGCCTG
CAGCAGGCCGGGCAGGCGGAAGGTGCGCATCGCCCGTTCCACGCAGCGGCGCAGGCCATC
GGCATTGGCGCCGTGGAACAGGAATCCGGTCACGCCATCCTCGACGGTATCCACCAGCCC
GCCGGTCGCGTGTGCGATGGGCAGGCAGCCGAAGCGCTGCGCGTACATCTGGCTCAGCCC
GCAGGGTTCGAAGCGTGAAGGCATCAGCAGGAAGTCGGCGCCGGCAAACATCTGGCGGGC
CAGCGCCTCTTCGAAGCCGATGAATGCGCCCACCCGTCCGGGGTAGCGCCGGGCCAGCGC
CTGCACCTGCGCTTCCACCTGCGGCTCGCCGCCGCCGATGATGACCAGCTGGCCGCCGGC
CGCCACGATCTGCGGTGCCACGTCGCAGGTGATGTCCAGGCCTTTCTGGTGCACCAGGCG
GGAGACCACCGCGAACAGCGGGCCGGTCGACGGCGCCAGCCCGAACGCCTTGCGCACCGC
ATGCGCGTTGGTGGCGCGCCCGGTCCATTCGCCGATGCCGAAATGGGCCTTGAGGTGGAT
GTCGCGGCGTGGATCCCAGCTGGCGTCGATGCCGTTGACGATGCCACTCAGGTGTCCGCC
GGCCGCCCGGCGCGCCAACAGGTCATGCAGCCCGCAGCCGTCATCCGGGGCGGTGATCTG
CTGCGCGTAGCGCAGGCTGACCGTGTTCAGCCGCGTGGCATTGGTGATGCCGCCCTGCAG
GAACGACATCTGCCCGTGGAAGTGCAGTTCATCCAGGTGTTCGGCCGGCACGCCCAGCAC
CGGCGCAAGCGCGTAGGGAAACAGCCCCTGATAGGCCAGGTTGTGGATGGTCAGCAGGGT
CGGCACGGCTGTCCGGTCCCAGCGTACGTAGGCGGCAGCCATGGCCACCGGCCAGTCATT
CAGGTGCAGCAGCTGCGGCGCCCAGTCCAGCCCGGCGCGCCCGGCCGCAATCTCCGCAGC
CGCATGCGAAAGCGTGGCGAAGCGGACCGCGTTGTCTTTCCACTCCTGTCCCTGCCCATC
CACGTAGGGCGAGCCCTCGCGCTCGTACAGCCCAGGCGACAGCAGCACGTAGATAGGAAG
GCCGTCGGCCTGCACCGCCATGCCGATCGTGCACGCGGGCAACCCGGCTCGGGCGCTGAC
CCGCCCCACCGGTCGCAGCTGTGGCAGGCGCTGCAGAACCTCCGGGTAGCCGGGCAGCAG
CACGCGCGAATCACATGCACCGCGCACCGCACGCGGCAACGCCGCGGCCACATCGCCCAG
TCCGCCGGCCTTGATGAAGTCGGCCATCTCGGTGGCGACGAACAGCACGCGCTGCACCAG
TTCTGGGAGATCCAACGGTTGCGAGTGGCCGCGGCGAGTGCCGATCGGCACGGGCGTGAG
CGGAGAGATCGCAACGGGTGAAGCGGACTGGGCGGCGCGGGCCATGGGGATGATCTCGGA
TGCTTCAGGCAGACAGACGCCAGCGGCGCCCGGACGGGCGCTTGTGCTGGGAAGGAAGTC
GACGCAGGACGTGGGGGACGTCAGCGAGAGGCTCAGGACGACAATAGCCCTCCATGCGAT
CAATCAACCGTGAAGCCATGGCGATTTCTTTGTGACAAGGCGTCATGAGCTCAGTACACA
TGACAGGCGCCCGCCTCCTGCCCGTATCTCTCATGTAGAGCCGAGCCCGCGCCCGGCTGC
CGGCAATCCCGTTTGCCCCGTGAGCCGAGCATGGGCTCGGCTCTACAGGGATTCTTCCTG
CGACACCCGGTCGCAGGCCATCGAGCGACGCGCTTGACCAATGTCAAACCGCCGGCCGCC
GCGCGGGCGTATTTCTATGCAGGACCCGAACACGCCGGCACTGCCGGCATCCACAAGGAC
CCTGCGATGAGCTACACCCCCGACAACGCCCAGCTGCTGAACGCCATGCAGAACGTCATG
GTGATCTCCACCACCGACCTGCAGGGCAACATCACCTACGCCAATGACCTGTTCTGCACG
CTCACCGGCTTCGCCCGCGAGGAACTGATCGGCCAGCCGCACAGCATCGTGCGCCACCCG
GACGTGCCCAAGGCCGTCTACAAGGACATGTGGGACACCATCAAGGCCGGCAAGACCTGG
ACCGGCATCGTGCCCAACCTTGGCAAAGGCGGCGTGCTCTACGTGGTCGACACCACCGTG
CAGCCGCTGTTCGACGCCGACGGCAACATCACCTCGTACATCAGCATCCGCCGCGTGGTG
AACGACCTGATGCAGAACTACGACCTGGTCGAGTTCAGCAAGGAAAAGTTCGACGACTTC
TACGAGGCCGCGTGAACGCTCTCCCGACCAGTACGCCCTTCAGCCGCCTGCTGGTGGGTT
TTGCGTCCGAGTCGGGCAACGCCCGCGCCCTGGCCCAGCGCCTGGGCGCGGGCCTGCAGC
TGCACGGGCCGCAGGTACTCCCGTTCAACGACATCGACGTGGCCAGTCTCGGCCAAGGCG
ATGTGCTGCTGGCAATCTCCAGCTCGTTCGGCGATGGCGAACCGCCGGCCAATGGCGAGC
AGTTCTTCGAAACACTGCGCCAGACCCCGACGCTGCGCGGCCTGCGCTATGCGGTGTTCG
GCCTTGGTGACACCGGCTACCCCAGCTTCTGCGGCTTCACCAAGGCGCTGGATGCTGCAT
TGAGCGAGCGCCAGGCCCAGCCGCTGCTGCATCGGGTGGACGCCGATCTGGGCTACGAGC
AGTTCTTCCAGCAATGGCAGCCGGTGCTGGGCCAGGTGCTGGAGGGTGACCTCAGCGCTG
GCCAGCACCTGCACCTGCAGGTCACCGCCTATGGCGAAGACAATGCCTTTGCCGCGCGCA
TCCTCGAACGCCGCCGCTTGAACAGCAGCGACCCGGCCGCGTGGCACCTGCAACTGGACA
TTGCCGGCAGTGGCATGGCCTATCGCGCGGGCGACACCCTGCACGTAGTACCCGGGAACG
ACCCTGCCCTGCTGCAGGCATTGGCCACCTGGTACGGCGACACCACCGCCGTGGCCGCCC
TGCAAGACCGCGAGCTGCGCCTGCTGAGCAAGGGCGTGCTGCGCGAACTGGCCCGGCTGG
GCGGTAGTGAGGCACTGAAGGGCCTGCTGAAGGTCAGCCAGAAGCGCGAGCTGGACGCCT
ACCTGCACGGCCTGGACCTGCTGGACGTGCTGCAGGACCACGCCACGCCGGACAGCGTGC
CGCTTGCCCGGCTGCGCGAACTGCTGTCACCGCGGCTGCCGCGTGCCTATTCGATCGCCT
CGCACCCGTGCGACGACCAGCTGAGCCTGTGCGTGCGCGAAGTGCGCTACACCCTGCGCG
GCCGCGAACGCTTCGGCACTGCCACCGGCAGCCTCCTGCATGGAGGCGACCATGCCCGTG
TGTACTGCCGCTCCAACCCCGGCTTCCACCTGCCCGATACCGGCGAGGCACCGCTGCTGC
TGGTCGGTACCGGTACCGGCATCGCACCCTTGATGGGCCTGCTGCAGGAACTGCAGGCCA
ACGCCTGCGAACGCGAAGTGCACCTGGTGTTCGGCGAGAAGCACCGCCAGCACGACTACC
TGTACCGTGACCAGCTGCTGGACTGGCGTACGCGTGGCGTGCTGGCCGGCCTGCATACCG
CGTTCTCGCGCGATGGCGCCGAAAAGATCTATGTGCAGCATGTGCTGCAGCAGCGCGGCG
ATGAAGTGCGCGATGTGCTGGCCCGCGGTGGGCATCTGTACCTGTGCGGCAACAAGCGCC
ACCTGGAAAGCGCGGTGCGCGAGGCCATCGATGCCATCGGCGGCGAAGGCCACTGGGACA
CGCTGCGCAATGAGGGCCGCACGCACTGTGAGCTGTACTGATCCATGACCACCGGACCGC
ACGGACCTTGAACCGGTAGAGCCGGCCGCTGGCCGGCTGCTCAGGATTCCGTGGTTGCCG
GCCAGCGGCCGGCACTACCATCAGATGTGCCCAACCATCGCCGGCGCGTCCATCACGGGT
CAACCGTCGACAATGCGGCCGTCCACCACGCGCGCCACCTGCTGGCCGAACATGGCCACA
TCCTGCGGGTCATGGCTGATCAACAGCAGCGGAATGCCGGTCCTGTCCAGCACGGTCTCC
AGCTCCTGGCGCAGATGATGGCGAAGATCATGGTCCAGCGCGGAAAACGGTTCATCCAGC
AGCAGCGCCTGCGGCTGTGTCACCAGCGCGCGCGCCAGCGCGGTACGCTGGCGCTGTCCG
CCGGAAATCTGTGATGGCAGCAGATCGCCCACCGCGTCGATGCGGAAGGCGTGCAACCAC
TGTTCCACCGCGTCGAAGCGCTGGCCGATCCGCGGATTCAACCACCCCTTCTGCAGCCCG
AACGCCACGTTCTGGCGCACGCTCAGGTGCGGGAACAACGCGTAATCCTGGAACACGTAG
CCCAGCCGACGGCGCTGCGGTGGCAGGTCCACGCCGGTGGCCGCGTCGAACAGGGTCTGC
CCCTGCAGGCGCACATGGCCCTGGCCTGGCCGCAGCAGTCCGGCCACCGCCTTCAGGGTC
AGGCTCTTGCCGGCCCCGGAGGGTCCGAACAGCACCACCTGCCGCTGCGTGCACTGCAGC
GATACGTCCAACACGAAATCCTGGCCGGCCGCCTGCAGGCGACGCTGCACCTGCAGGTCA
AGCCACATCACGCAGCTCCCGGCGACGTCCGCCCACCAACCGCGCAGCCAGCAACAGGAT
CACGATGCAGACCACCGAGGTCAGGATCACCAGCGCATTGGCCTTGCCGTCCTGACCGGC
CTGCACCGCCTCGTAGATGGCGATCGACAACGTCTGCGTCCGGCCCGGAATGCTGCCGGC
CACCATCAACGTCGCGCCGAATTCGCCCATCGCGCGTGCAAACGCCAGCAACAGGCCGGC
AAGAATGCCGCGCCAGGCCAGCGGCAGCGTGACGCGGAAGAACACCGCCGCTTCGGACAC
ACCCAGCGTCCGCGCGGCCTGCTCCAGCTGTCCGTCCACTTCCTCGAACGCCGCGCGTGC
CGGCTTGAACACCAGCGGCAGCGAAGCCACCGCCGCCGCAATCACCGCAGCCTGCCAGGT
GAACACCAGGTTGATGCCGAACCACGACTGCAGCCACGCGCCGATCGGGCCGTTGCGACC
GATCAGCACCAGCAGGTAATACCCCAGCACCGTTGGTGGCAGCACCATCGGCAGGGTCAA
CAGCGAATCCAGCAGCTCACGGCCGGGAAAGCGCCGACGCGCCAGCAGCGCGCCCAGCGC
CACGCCCAGCACCAGGTTGGCCGCGGTGGCCCAGCCGGCCACCTTCAGCGACAACCCCAA
TGCACTCCAGTCCAGATCCATGCGTCAGGGCTTGCCGAATCCGTGCCGGGCCAGGATCGC
CTGGCCCGGCGCCGAACGCACGAAGGCGACAAACCGCTTGGCCTCTGCCGGCTGCGCGCT
TGCCCTGGTCACCGCCAGCGGATAGGCGATGCGCCCGGACACCGGTACCGCGAAGGCACG
GCGTACCCGGTCCGGCATCGCCTGCGCGTCAGTGGCATAGACGAAGCCGGCATCCACTTC
ACCGCGCGCCACGTAATCCAGCGACTGGCGCACGTTCTGCGTGGTGATGATCCGGCCCTG
CACCGACGGCCACAGGCCGGCCGCTTCCAGCGCGCCCTTGGCATAGCGGCCGACCGGCAC
GCTGTCCGGGTTGCCCAGTGCGATGCGTTGCACGCCGGCACCGGCCAGGTCCTTCAAGCT
GCGCGGCGCGGCCCTGGCCTGCGGCGGCGCCACCACCCACAGCGCGTTCACCGCGAACAC
CGCGCGGCTGCCGGCCGCCAGCAGGTCCTGCTGCTGGGCCTGGTCCATGGTGGCTTCATC
GGCCGACGCGAACACATCCACCGGCGCGCCGCGGCTGATCTGCTGCAGCAGTACGCCAGA
GGCGGCGAAGTTGAAATCGACCTTGGTTCCCGGGTGCGTCTTCTCATAGGCCGCACCCAG
TTCGCGGAAGCTCTCGGTCAGGCTCGACGCCGCCGACACCGTCAGGTCGGCCGCCCAGGC
CGGTACCGTGGCCAGCAGGCCCAGCCACAACAATGCCGCTCGCTTCATGCCCAGCCCCCT
GCCTGATCAGTCCAGTCCGGCGTCCCGGGCTACGGCCAGTTCCGCCAGCCGGTCCGGGTC
CAGCAACAGCATCTCACGTTGGTTCACCGCAATCACACCGTCGTCGCTCAAGCGGCGCAG
TACCCGGCTCACCGTCTCCGGCGCCATCCGCAGGTAGTTGGCGATCTCGGTGCGGGCCAT
GCTCAGGTTGAAACGGGTGGCGGAGAATCCGCGCCGGGCATAGCGCTCGGAAAGATCCAG
CAGGAACGCCGCCATGCGCTCCTCGGTGCGATGGTTGGCGGCCAGCGTGGCGACCTTGCC
GATCTCGGCGCTGAGCAGGCTGAACAGCCGCGCCTGCAACCCCGGCATGCGCGTGGCCAG
CAGGCTCAATCGCGGAAACGAGATCCGGCACAGGTAGACGGTGTCCAGGGCCACGGCGTT
GCAAGGGAAGCGCGCGCCGTGGATGGCATTGAGCCCGATCACCTCGCCCGGCAGGCTGAA
ACCCAGCACCTGCTCGTTGCCCTGGCTGTCATCGACGAACGTCTTGACCATGCCGGCACG
CACCGCGGCGATCGAGTCGAATGGATCGCCGGCACGGAACAGGTAGTCGCCGGCCTGGAA
CGGGCCGACGTGGTCGACCAGCACATGCAATTCGCCCAGCGCGGTCTTGTCGTAGCCCTG
CGACATGCAGGCGTCGGAGAACGCACAGGTGCTGCAGAAGTGCAGCGCGTCTCCGTCATC
GGCTGCTGCCGGATTGGGCGTGGCCGGCCGGGACGCAGAGGGAGCGGAGGGGTTCAGAGG
CATTGCAGCGAGGCAGGAACGAAGGCCCTCATCATACGACAGCGCACCGCCCGGCCCTGC
GCAACGTGCACCTACTCTGGCGCGGGTTCGGAACGCCGCTGCGGGCCACGCTGCCGCATG
CTGTCGCGCACGTCCACGTCGAACTGCAGCTGCAGCATGCTGTCGTCATCCAACGCGATA
CCGAAGCCCAGCCCATCCCGGCAGGGCAGCCTGCCCGCCAGCGACTCAACGGCCTGGCGA
GGCAGTACCAACCGGCAGAATGTCCCGCCATCGAGCAGCACCGCCTGATCGCCGGCATGC
AGCGACAGCGCCACGCCCCAGCCACCGCTGCCACCAAAGCGCGTCAGGTTCTCCACTGAT
TCGCCGGCCAGCAATCCTGCCAGTTCTTCTTCATCCACGCGCAGGCGCATCGATTGCTGT
TGCAGCTGGACCTTCATGCTGTGATGGACTCCCATTCCGACGGGGTGTTGCAGTTGAGCA
GCAACGCCTGATCCTCCGGCGCCAGTGGCATCCGTGTCACGCCCAGGCGTTCCTGCAGGG
CGCGCAGTGAACGGCGCGCCGTCGGATCCTCAATCAGCTCCTGCAGCACGCGGCGGCAAT
GATCATCGATCCGCAACCGCATCGGCAACGGTTCATCGTCGAATACCGTGCAGGCACGCC
CTTGATCGGCCTGCAGCCGCTGCAACAGCGCGGGTGTCACCCGCGGCGTATCGACCGGCA
CCACCCAGGCGGGGCCGTCTGGCATCTGCATCGCCACACTGTAGAGGCCGCCCAGCGGGC
CGCAGCGTGCGACCCGGTCCGGGATGCCACCAAAAGCTGGGTAGTCGCCGCTCACCCATA
CCCTCCCGGCGCCGGCCTGCAGCAGCAGGCCGCGCATGTGTTCCAGCAGCGTGCGGCCGT
GCCAGGGCAGCAGCGCCTTGTCGCGGCCCATCCGACTGGACAGGCCGCCGGCCAGCACGA
TGCCATCAATGGGGATGTTCGTGACCGTGCGCATGGTCATGGCCAGGTTCGCCGTCCGCA
TGGCACAGGCTGCAACCCTCGCTCCACGCGCTGTCGCCGTCCTCGTAATGCTCCTGCTTC
CAGATCGGGCACTGGTGCTTGACCACTTCAATCAACTGCCGGCAGGCGCGGAACGCCTCG
TCACGGTGCGGGCTGCCGGCGGCCACCACCACCGCCACATCGCCGATGCCGAGCCGGCCC
TTGGCATGCGCCACATACAGCTTCAGCTTCGGACCGAACGTGGCTTCGACCTCGGCGGCC
AGGCGCTTGAATTCGTTCAGCACCAGCGGTTCAAACAGGTCGTAGGTGATCCCGGTCACC
CGCCGGCCCACATTGACGTCGCGCACCTTCCCGATGAACACGTCGATGCCGCCGAAGCCC
GTATCGGAAACCGCCGCGATGCCCTCGGCCGGATCGATTGCCGCCTGCGCGCGGTCCACG
ACCTTGGCGATGATCGTCTCGCTCATCGCTCAGCCCCCGCTCACCGGCGGCAGGATCGCC
ACCCGGCCATCGTCGGGCAACGCCTCGTGGTCGCGCAGCACGCGTTGCTGGTCGGCGAAT
GCCGAGTAATCCAGCAAGCCGGCACGGAAACCCGGCCAACGCAGCGGCAGCAGCTCGCGC
AGCGCCTGGCGCAGATCGGCCACGGTGCCACCGGCTACATCCACGGCGATCTCGCGGCTG
GCATCCAGATCGGAAAACGCACCGAACAATTGCAGATTCACCTGTCTCATCACGGCTCCT
GGCTTGCCAGCTGCACAGGGTCCTGATGACCCCAGCCCTGCACGCGCACTGGCGTGCCGG
CAGGGGCGAGACCGCCCTCGCCGTCCAGCACCACCCAGGCGTTGGCCTGCAGCATGGACA
TCAAACGGAACGACTCCTGCCCTGCCAGCACGCGCGCACTCAGGCGGCCCTGCGCGTCCA
CTTCCACCCGGGCCCGCGCATGGAAGCGCAGGCCCGGCGGCGTGCGCACGTCGGCCTGCA
GCGGCAACATCAGCACCTGCTCCGGTGCCAGCCCCAGCAGGCGGCGCAGCACCGGCTCGA
CAAAGAAGCGCTGGCCCACCGCAGCCGACACCGGGTTGCCCGGCAGGCCGAAATACAGCG
CGCCATTGGGCAGCACCGCGAACAGCAACGGCTTGCCGGGGCGGATCGCCACCTTGTGGA
ACACGATGCGCGCACCCCGGCCGCGCAGCGCGTCGGGAATGAAATCGTAGCGGCCGGCCG
ACACCGCGCCGGTGCTGATCAACAGCTGCGCACCCGCGTCCAGTGCTTGATCCAGTACGG
CATTGAAGGCGGCCACCTCATCGCCCACCGTGCCCTGCCAGACCACCTCGGCACCGGCGG
CCTGCAGGCGGCCGACCAGGTACGGCCGGTTGCTGTCACGGATCTGCCCGGATTCCAGCG
TCTGCGCCGCCTCGGTCACCAGCTCCTTGCCGGTGGCAATCACCGCCGCCTTCGGCCGTG
CCACCACCGCCACCTGAGCCACGCCGATGGCATGCAGCAAGGTGCGCGCGTTGATGTCCA
GCACCTGCCCGGACTGCAGCACGCGCTCGCCGTCGCTCACATCCTCGCCACGCAGGCGCA
CGTTCTGGCCCGGCTTCACCGATGCCTTCAGGGCGATGCGGGTCGGGCGCCCATCTTCGC
TGGTGAGGATCTCGACGTTCTCGACCGGCACCACCGTATCCAGCCCGACCGGCATGCGCG
CGCCGGTCATGATCTCCCAGGCGCCCTCGCCGCCGTCGGCACCGGCATCGCCGGCCGCCT
GCCAGCCCTGCACCGCGAATTCGGTACCGGCCTCGAACGCCGTACCGTTGGCGCGCAGCG
CGAAGCCGTCCATCGCCGAATTGTCGAACGGCGGCAGCGACTGCGCGCTGTGGATGTCAC
GGGCCAGGGTACGGCCGCCGGCCTCATGCAGCGGCAGGCGCTCGGCCGGCAGCGGCGTGG
CCGCGTCCAGCAGGTGCTGCAAGGCCTCGCTGTAGGCAATCATCAGTGGCCACCACCCTC
GACCATCGCCAGGGCGTGGCCCAGCACCGGCGCCAGGATGTCCAGGCACTGTGCCGCCGC
CTTGGGGCTGCCCGGCAATGCAAACACCAGCATGTTGCCCAGCTGCACCACCTCGGCGCG
GCTCAGCCAGGCCATCGGCGTGTGCTGCGCACTCAGGGCCCGCACCATCTGCGCCAGGCC
ATGCACCGGCCGCGCATTCAAGGAACGCAGCGCCTCCGGGGTCAGGTCACGCGGGCCCAG
CCCGGTACCCCCGGTACACAGGCACAGGCGCACGCCCTCGGCAGCCAACGCCTGCAGGCG
GCCCGCCAACGGCTCGATGCCATCGGGCAGCACTTCGGCGGCCACCACCTCGCCCCCCAG
CTTCTTCAGCCCGATCACCAGGGTCGGGCCAGAGGCATCCTCATAGGTGCCTTCGCTGGC
GCGATCGCTCAGCGTGATCACCGCGCAGGCCGCGCCTTCCAGGCCCTTCGGCGCACGCGG
CTTGAACCGCTCACGCTCGGCCTCGTCCATGCCGTCCGGGTGCAGCCAGACACCGCGCTT
GCCGCCCTCCTTGAACAGCAGGCGGATGCCTTCGATGCGCAACGCCGGCTCCACCGGCTT
GCTCAGGTCGTACAGGGTCAGCAGCGCCGCGTTGACGCCGGCCAGTGCCTCCATCTCCAC
GCCGGTGCGCGCCTCGCTGGCGCACTCGCACCACACGCGGATCGCCTGCCGTTCCGGCAC
CGGCGCGCAGAACACCTGCACCAGTTCCAGCGGCAGCGGATGGCACAGCGGCATCAGCAT
CGACGCCATCTTGGCGCCCTGCAGACCGGCAATCTCGGCCATCACCAGCGCATCGCCCTT
TGGCAGGCGGCGCTCGACGATCAGCGGATAGGCCACTGGACCGGCATGCAGCTCGCCCAC
CGCCACCGCACGGCGGCGACTGATGCGCTTGTTGCGCACATCGGCCATGTGGAAGGCCGC
GTTCAATTCCCCACTCATCGTGTTGCTCATCCTCCGATGGAGGCCAGGTGCGGGGTCAGC
CCGGTCTGGCCCTGGTGCAGTCCATGCCCGGCCGCTTTCAGGCCAAGCTGGGTGGTGATG
CGTGCCAGCAGCGCGTCGTGGTCCTCATCGCGCTGTAGCAGCGGACGCAGCGGCACGCCG
AACTCGCCAAACAGGCACAGCCGCAGGTCGCCCTTGGCGGTCACCCGCAGGCGGTTGCAG
CCCTTGCAGAAGTCACGCGAATATGGGGCGATGATGCCGATGCTGCCGCGATGGTCGGGG
TGGCCGAACTCGCGCGCCGGGCCGGCATCGGCCGCGCGCGGCCGCTCGTGCCAACCGGCA
GCCAGCAGCTGCTCGATCACCACGTCGGCGCGCAGGTGGTGGCGCTGGAAATAGGCTTCG
TTGTCGCCGGTGCGCATCAGTTCAATGAAACGCACGCTGAAGGGGCGGTCACGCAGGTAG
TCCATCCACTGCGGCAGCTCGTCGTCATTCAGGCCACGCAGCAGCACCGCATTGAGCTTG
ATCGCCGGCAGGCCCAGCGCCTGCGCCAGGGCCAGGCCCTGCTGGATCTCCGGCAGACGG
TCGTGCCCGGTGATGGTGTGGAAACGCTCGCGTTGCAGGCTGTCCACGCTCACGTTCAGC
GCGGTCAGCCCGGCCCGGTGCCAACCCGGCAGGCGCCGCGGCAGCAGCGTGCCATTGGTG
GTGATGGCCACCTTGCGGATGCCCGGAACCGCCGCCACGGTGGCGATGATCTCGTCCAGA
TCCTTGCGCAGGCTGGGCTCGCCGCCGGTCAGGCGGATCTTGCTCATGCCCAGCGCCGCA
AAGGCCCGCACCAGGCGGCCGATCTCATCCACCTGCAGGAAACGCGGGCGGCCGTCGGCC
TGGTACCCGTCGGGCAGGCAGTAGCTGCACCGGAAGTTGCAGGCTTCGGTGAGCGACAAG
CGCAGGTACGGAAAGCTGCGTCCGAAGCTGTCGGTGAGTTGGCTCATGGCTGTTCCGCCT
CCTGGTACCACTCTGCAGCCCTGCCCCTGAACGGGTTGTCGACCCCAACCCGCAGAGTGC
GCTGGGGCGTTGAAAGCGTCAACCCGTGAGCCACGCAGCCTGAATTGGCGCCGCCTGTCG
TGATAGGCCCTCCCCGCCCGGCCCGTTCGCCGTGACAACCTCGACACCTGTCGCAGATTG
CAGGTTGCGGGCGGATCACTACGCCAGCCAGCACTGGCGGGGCTTAACAGCGTAGGACAA
TGTCAAAAGCGTCTCCAATCGAGTGATGTTTACAACTCTTCTGATTGGCATTGCACAGCG
CCAGGGGCTCAGATGGCGTGCCACCGGAAAAGGGTGGCCGGGCTTCGAACACCCGAGTTG
ATGTTGATGTATGCGCTTGCCAGCCGGCGCCACCCTAGCGTGGCGCCGGCTGGCAATCCG
TCTGCCGGCTATGGCGGGCGGTGCGTGGGGGCCTTCGGGCCCACCGGACTGACATCAACC
CGGTGTTCGAACCACGTACCGTCCGCCACTTTTATGGGTGGCGGCTACCGATTGCCCTGC
ACGGAGCCTTGCCATGAACGAATCGGACTTCCCGCATCTGCACGCCTACCGCAGCACCGC
CGGCGACGACGGTGCGCCACAGGCTGCGCCAACAGTGGACAGGAACACCTTCATTGCCAA
CCTCCACCGCATCGGCTCCGGTGCTGCGGCCGACGGACAACCCTGGCCGGAGCGTCACCA
GCTGCCCGGGCGCTGCCTGGCCCTGGCCGACGCCGATTGCGCGTTGAGCGGGTTGCGGGT
GGTGCTGGAAATGCTGCTGGCGGCCGAACGCACCCGTCAGAACGGCGAACCCGGGCAGTA
CGTGGGCGACCGGGTGATGGAAGGATTGGTCATGGCCTGCCAGTCGTTGTGCGCGCAGGC
GGTAGGGCGGTTGCAGCCCGAAGGGTGAATGCCATGTGCAACGGACTTCAGCGAGGATCG
CCTCCCGCCCGACACGCCGTCGGCGCAGCGCCCTTGTTCGGGGGAACTGCGTGTACATTC
CAGCGATCTGCCAAAGCGCGTTCGACGCGGACAGAAAATGACCGTGCCTCGGCGGGCATC
TTCCCTTCAGAAAAGCCGATAGCTATCTCGAAGCGATCCAATCCGAGATTCCCCGCCTCC
AGTCCAGAGCCATCTTCCCGCTTCACTCCGACGTAGACGACGGGGCGCTTCACGTCCACC
TTTGCCCTGGCAAGCTGGCGATCCAATTCAGCGCTGCCATCAAAGAACTGCATTCCTTCG
TCCTTGGCAATAGAGCTGAGGGTCTGCTTGAACCGCTTCAAGCCGTCTTGGTCATGCACG
CAGAACTGGAGCATCTTGAAGGGCCGCTTTCCTAGAGCCCATGCGCCGCCAGAGAATCCA
AGTCCGACTCCAATCAGAAGTAGTGCTGTCAGGATCCTCACCATCATCAAGGCCCCAATA
TGCAAGGTGTGGCGGCCAACGCCGCCGCAGAGTCAAAAATCATGACCCCAAGGATATCTC
CGCTCGGTCTTCTCAGGCGCCTTCCGCCGGATGAGGGAGACCTTGTCGGGGGTGAGGAAT
CTGGGCACGGAATGTCTTTCAGGGCACTGCACCCGCCATCGGCAGATGCTCGATCCGCCA
TGTCCTGGCGTAGATCAGAATGACGCTACCGGTCGAGGTGGTCTCGATACGAAAACACTT
CAGGCCGGACAGCGGATAGCCGACCGCCTTCCAACGATCAAGAAGATCAGCGAGTCCCGG
CGCGTCATCGTCAACTCTGGCGAACTCAATTCCCTCGTCACCCAGTACGCCGAAGTTCAT
GAGCGCAGAGCACCCGTACGCTTCCGGGAAGCAAACGATTGACTCCCGACCGTCCGGCCA
GCGCACGTGGACCTTTACCTCATCGCATACGCCTGGATTCCTTCTATCGATGTTGATAGC
CAGCAACGTCGCGTCACACCATTCGAGCGCGTTGAAATCTCTCATCTACTGGAATTCCCC
AAACCCATACAACAGAACGACCGAATCACCGCCGCCATCATTGCTGCGGCGTGTACGGGG
AATTTCTTCAGCCTCGCAACGCCCTACTTCACGCAAGACGACTTCAACGCGTGCCTAGCC
TGTGCTGATCCAACATTGGCCGACACCAGTTGATCGACGAGTTGACAAGAGATTCTCTGT
TCCCCGTGCATAGGGACGACAAACAGATCCCCATTGTCCCTCGTTGTGTCCAACGCAACC
CAAACCCTCGCTTGCGCGTCTACAGAGAACCCGGCGAGCAGATGCCCGCCCCCTTCTTCA
TAGATCAGGTCGCCAACCGGCTGGCGTCTGTACTCCAGCTCGGCGCTTTGCAAAGCGGCA
TAAACCGGCTTCTCGCCCAGCTCACCTCGTTGGAGTTTGCGAAATGAAAACAGCGCCGCA
CCTGTGAGAAGGATGAAGAGCAACACGTAAATGAATCTCATGTACTAGATTCCCGATCAG
AGCTCTGGGATGCGCGAGGACGATCACCGGTCACCGCTCCTGAAGCTCCCCAAGATTGAG
ATCCCGGGCATATGACCGCCGACTACTGATCTGTACTTCTTTGGATGCGAACCTTCGACC
ATCCCTGCATTCGACGGCGAATTGGTAGCTTCTGGGTTCCGGCCCTGCAACGACCATCAT
GGGGACCGAGAATGTGCTTCCAACCGGTTTCGACGAAACTACACCTTCGTCCTCCCCGAG
CATACTCAGCTCACAATCTAGAGCGCGAACGTCACCCTGACCTGGCGGCACGCTTCCCGA
GACGCGCACGATCATATCGCCACCCGATGTTGCACAGCCGGCCAGAACCAGACCGGCAAC
GACAGCGGCGGCATACCTCACCTTCGGCATCCCCGAATTCTCAGTACGCACTGCGACGTC
TACGCCGATAGCCATTCAGGGATGCATCAATCTCATCAATAGATACCCGCCATGATACGA
ATGTAGTCGTCGAGCGAATCCACCCGCCGCTCGACTGCAATACCACGCTTTTTTGCGAGC
GATTGAAGCTCGAATATCAACACCCCATACCCCGAGTCCCAGCCATGAGCTTCACCAGGC
GACAGTTCCTTCGAAAATCGATCTCCAGGACGGAGCCTCCCGGAGGGCAAACGAAGCTCG
TCTGCAACATGCTCCAGCAGCTCCACTACGGTTTCCTGATCCAGACCACTCTCCGCATAG
TATTGGTCATAGAAGCCAGTTGGCGACAGCACGCCTCTTTTTCTCAGGCATTCTTTCATG
TCCATTCGCCTCCATCCACCACCTGCGCTGCAGCCACAATAGACCATGGAGCCGATATCC
CATAGGTCCTCCCGCACAGTCGTCACCGCGGCCCAGCAATCTTCCTGCCGAACGCCTGGG
TGCTTGAAGCTTGCCGGACCATCCGATCTTCTTACACGGCCCTCCCATTCGTGAACACGG
ACAAGTGGCAAGGTCGATTTGACACATACCCGAACCCACACGACGCTCGGCCGGAAAGTG
CCGAATCAGGCACCGGGAAAGGAGATCGCCACGTGCCACTCACGCATTTCGCTTACTAGG
TGAGACCGCCCAGCCACCTATAACTTTATTCCGCTGTAAACAAGGCCCAGCTCTTCATCG
CGCATGACCCAGCGGCCAGCATTTCCCTCCGGACACAGATAGAACTTGCCGCCATAGCTT
GACGCTCGCGACCACGCGTTGCGGGCAAACGGAGGAAATCTCCGCATGACTCGCGCGTCG
GACATCTCCGGCCTGCTCACCAGCCTACATTCTTCGGGCAAAGCAAGAACCCCGCTGGTC
AGGCGGAAAACCAGCCACGATTCATTTGTGTCCATGTCGTGCGACTCGCGTATGTTGACT
GCGTCCTCAGGCAACCATGAAGGCAACCATTTCGATTCACCGATTGCTTGTCTTGAGACG
GCTTGATTGCGGTCTGCATACTCGGTGCTGGCAACTTCCATGCAACCAGAAAGTGCGATT
GACAGCATCACGACTGGGAGCAGCTTGGGGGCGTACATTTGAGGCGTCCAAATCATCAGT
AGGGGAAGTTTCCACCGGGACGATAGCTCCCGCACATCTGCGAGCAACTCCCCGTACGAC
TCATTTGTCCAGATGATCGTCCGAGGCGATTTGCCAACTGATCCGCAGCGGAGTCAGCGG
CAGAGTCGCCCTTGATGTTTTGATCGAACCACTATAGTTGTAAAACAACCCGCTCGCATC
CGTGGCCTGCTGGCCCGGGAAGCGCAGCGCCAGCTCAAACGCCACACCATCGCCATCCGG
GTCGGCACTCGGAATCTGGTTGCCGAACACCTCGCTCTTGTTGCTCCACTCCCAGATCGA
GACGTTCCGTACCGGGTCGATCACCACGCGCGGCGTACCTAGGTGACCCGGCTGGACGTA
GGCCAGTTCCGGCACGCCGGTACTCGGCACATTGATCAGCGCCACCGGGTAGTTGTCCAG
CCAGATGGCCTGCTGTTGCGCCTGGCCCGTGGCCAAGTAGTTGCCCAGCCACTGCCCTGC
TTCGTCATACAGGGTGATCTGAGCAGCGCCACCAGCCGGGGTGCGCAGCACGCGCTCGCC
GCGGTGGTTGTAACCGTAGCTCTCCAGTGTGGCGTTGCCCTGCTTCACCGTGTTCATGCG
ATTGGCATCGCTGTAGGTGAACGTCTTGATGCCGATGCTGGTGGTATTGCCCGCTGCGTC
ATGGGTACGCGACTCGCCATCCACAGCAGTCAGGCGATGGCTGGTTGCGGGATAGGTGTA
GCTGGCAGTGCCCGCCGAAGTGGTCAGCGCGGTGCGATTGCCGGTGGCGTCATACGCATA
GGTTTCAATCGGCGTGCCGGTCGCGCCGTCCTGGGTCTGGGTCAGGCGACCCAGCGCGTC
GTAGGCGTACTTGGCCAGCACCGTCGAGCCTGTGCCGTTCTTCAGCTCGGTGATCGAACC
GACCGGATCATAGCCGTAGCCCAGCGACAGGCCACCGGCGGCCGGGTCATGCACCGCCTG
CGGGCGGCAATCCAGATCCAACGGACGCTACAGCTGGCGGCCGTTGCCGTAGGTCCAACC
GATCACCTATTGCTCGGAACATCCTCAGTCCGGGCGCCTCCTTGGATAGCTAAGGAGCGA
GGGCGGAAACGTTTAGGCTCTTACTAGCCCGCAGCGGACGCCCTCCTGGGACGAAGGCTA
ATAACTGGCGAGAAGTCGACTTTCCATACATCCAACTCAAAAAGATCTCCATAATTGTCC
AGTGAAAGTGTCACTATAACTTCAACCCCATCCGTGTCGACAAAGGTTTTGCTGGCCAGC
TCCTTTCCAAGCAAACGGTCGAGCTTGCTTGATTTGAACAGCAGGCTCCCCATCCCGCCA
TCATCCATCTCCTCAACTTCAATCGCCGCAAGTGAATCAGCAGTGATGCCCGGAAAATCC
ACACCTTGAAGCATCAATTTCACTAATGATTTTTCAGATTCCGATAAATGCCTGTACATG
CATCAATTCCTGGGCGGAGTAATTCTACTTACATTAATGCTTCCATCAGGAAACTTATGG
GAGCTGTATTCAATTTTAACACCGTCGACCGTCACAGAGCCAGAATATGTTCCAGAGGGG
TGATTCGCCCCGATTCGCTCAATATCGGCGGCAATCGCCGCCTTCACACTAACGCTATCC
ATCCCAGCCTTTTCGACGTGCCGGAAGGCGTGATAAACCTGATTGTCCACTCGGCCAAAT
GTGAGCAGTATCCGGCCAGCTTTGACTGGCAGTTTCAGGAGCTTAAGAGGGCCAATACCG
ATCGCCGCCATCGCAATATTGCCCGGCGTTGGGTTCTCACATGCTTCGTAAATGCCTTTG
ACGTCCCCGACACCTGGAGTCATGTCCGCAACCCATGGAAGCAACATTCTTGCCTGGGAC
TCATCGAGGGGATTGACCATCTCCCTTGGGCTTCCGATAACCTGAAGCCCCTGCGGATCG
ATCGAGAAGGTTGGCCGAGAGCCAACATATGAGAAGGTGGAAATCCCACCCTCCAATCCA
ATTGGATCACTCTGCGAATACCGCCCCACCGCCGGGTCGTATTCCCGCTGATAGTTGTAG
AACAACCCACTCGCATCCGTGGCCTGCTGGCCCGGGAAGCGCAGCGCCAGCTCGAACGCC
ACACCATCCCCGTCCGGGTCTGCACTCGGAATCTGGTTGCCGAACACCTCGCTCTTGTTG
CTCCACTCCCAGATCGAGACATTCCGTACCGGATCGATCACCACGCGCGGCGTGCCCAGA
TGATCCGGCTGCACGTAGGCCAGCTCCGGCACGCCGGTAGCCGGCGTGTTGATCAGTGCC
ACCGGGTAGTTGTCCAGCCAGATGGCCTGCTGCTGCGCCTGCCCCGTGGCCGAGTAGTTG
CCCAGCCACTGCCCCGCCTCGTCGTACAAGGTGATCTGAGCCGCGCCGGCGGCCGCGGAG
CGCAACACGCGCTCGCCGCGATGGTTGTAACCGTAGCTTTCCAGCACCGCATTGCCCTGC
TTCACCGCGTTCATGCGGTTGGCATCGTTGTAGATGAACGACTTGCCGCCGATGCGGGTG
GTGTTGCCCACCGCGTCATGGTCGCGCGCTTCGCCGTCCACGGCGGTCAGCCGGTGGCTG
GTTGCGGGATAGGTGTAGCTGGCCGTGCCTGCCGAGGTGGTCAGCGCGGTGCGATTGCCG
GTGGCGTCATAGGCATAGGTTTCGATCGGCGTGCCGGTCGTGCCGTCCTGGGTCTGGGTC
AGGCGACCCAGCGCGTCATAGGCGTACTTGGCCAGCACCGTCGAGCCTGTGCCGTTCTTC
AGCTCGGTGATCGAACCGACGGGATCGTAGCCATAGCCCAGCGACAGGCCACCGGCGGCC
GGGTCATGCACCGCCTGCGGGCGGTAATCCAGATCCAGCGGATGCTGCAGCTGGCGGCCG
TTGCCGTAGGTCCAGCCGGTCGCCGGGCCGAAGGCCGCATAGGTCACGTTGTTCACCACG
ATCTGGCGCGCCTGGCCGGGGCGGGTCAGGCCGATCTGGCTGATGCGGCCCTGGGTATCG
CGCACGTAGTCAGCCACGCTGCCGTCGGGGTAGGTCAACGCGGTCAGGCGGCCCGACTTG
CTATAGGCGTAGCGCAGCGTGCTGGCAACGCCGTTGACGGTCTGTACCTTGCGGGTGACC
TGGCCGAAGCGGTCATGGCAGTACTGGGTGCTGCCATTGGCATGCAGCACCTGCCCAAGC
CGTCCCTTGGCGAAGCGCTCGTCGGCGGCACAGGCGGCCGGCGCCACGTCATAGCTGTAG
CCCACGTCCAGATTGGGGTCCGGATAGGCGATGCCGATCAGGCGGTTGAGCCCATCGTAG
TGATAGGTGGCGGTGACGCCGCGTGCATCGGCGGCCGTCTTGCGATTGCCGGCGGCATCC
ACGGTGAAGCTGCTGGCACCGCTGTCCGGGCTGACTTGCCCGGTCAGATCACCGAAACCG
TTATAGGCATAAGTGGTGTGCAGACCCTTCGGGTCGGTGACCTGGGTGACCTGATCCAGC
GCGTTGTACTGGCTGCGGATCTCCGCCGCCACGCCGCCCACGTCCTGCAGGGTCTGCGCC
AAGCGGTTCAACGGGTCGTACTGCTGGCTGGTCACGCGCTGCAGTGCGTCGGTCACCGTC
TGCGGGTTGCCGTTGGCATCGTAGGCAAAGCCGGTGGCGTGATTGCTCGCGTCCTTCAGT
GCGGTCAGCTGGCCGAGCGTGTTGAACGTCCGTGCCAGGGTGCGGCGCAGGGTACCGCCT
GCATCGAGCGTGTCTTCCTTGAGGCGATTGCCGGCATTGTCCAGCGTGTAGTGAATCGTG
TTGCCCGCGTTGTCCTCGATATCGGTCAAGCGCAGCGCCGCATCGTAGACATAGGAAACG
CTGCTGCCGTCGGGCTCGGTGATCTGTTGCACCTGGCCGGACGGCGATGCGCATCTGGCC
GACCTCACGGCCGTGATCGATACGCTCGCCCCCGGTCGCCGCGTGGTGCTGGTGGGTCAT
TCCTATGGCGGCCTGCTGGCCACGGAGTTTGCACGCCGCCAACCGGAGCGCCTGCAGGGC
CTGGTGCTGGTGGACCCGGCCACGATGGGTCAGCGCCATGCGTTCAAGCAGGCCGACAGT
GCCCGCGTGCAGGCAGATGATGCCCAGCTGCGGGCGATGCTGCCGCCGGCCATGGCCGCC
GACTACGCCGTCCTGACCGAACAGCTGGATGCACCCGGTGCGGAAACCCCGCGCACGATG
CCGGACGTGCCGGTAGCGCTGCTGACTGCAACCCAGCTGGCTGCCGAACCGCTGTTCTTC
GAGGAAACCGCAGAGGGCAAGGCACTCTGGAAAGCACAGCACGCCCTGCTCTTTTCGGGA
TTCACGCGCGGCTCGTACCGCTACCTGGCAACCGGCCACACCCTCCAGCGCGAGGAGCCT
GCTGCGGTGGTGGCCGCGATTCAATCGGTCTCCGGCACCTCGAAGTAGCTGTTCCAGGCA
GGGGCTTCCCGGGTTGTTCCCCGCTACTGCCCACGCAGGCGCACCGCAAAGTACCGCGCC
GGGGAAAGGCCAAGCGCTTTCTTGAACATCGTGATGAAGGCCGTCACCGACTCATAGCCC
AACGTCTCGGAAACGCGTTGTACGGGTGCACCGGCGGCGAGTTCACGAATGGCGATGAGC
AGGTGCAGCTGCTGCCGCCAGCGCCCGAAGGACAAGCCCGTTTCCCGTTCGATGAGCCGG
GTCAACGTGCGCTCGCCGAGGGCCAGGCGCACGGCCCACTGGCCGATGGTGCTGCGGTCT
GCCGGATCCGCCGACAGCGCCGCCGCCAGCGCACGCACCTTCGGGTGATGGCTGACCGGC
AGCGACAGATGCTCGGCCGGCATCTGTACCAGCTCGTCCAGCAACACCCGCGCCAGCCGG
TCGGTGTGGCTGCCATGCGGATAGTCCAGCGGCGCGTCGGCCAGATGCAGGATCATCTCG
CGCAGCATCGGCGAGATGGCCAGCGTCACGCACTGCGCCGGCAGGTCGACGATGCCGGGC
TCGACGAACAGGTAGCACAGGCGCGCGTTGGCGGTGGCGCGGTTGCTGTGCGGCATGCCG
CCCGGAATCCAGACGCCACACTGGGGCGGCACGATCCACAGCGCATTGGCCACTTCGCAG
GTCACCGCGCCATGCAGCGCAAGAATGAGCTGACCCTTGCGGTGCTCATGCACCGGAATT
TCCGCGTCGTGCTCGGCCACCTGCAGGCGGCTGGCAACCGCCGGGCGATCGGTCTCGTCC
GGGTCCAGGTCAAAGCCGGGGAGCGAAATGCGAGCCATTCTCACATTGACCGGTTTTAGC
GATTGATTGTCATTGTAGCGAAATTCGCCAGTGCGGCCGATCACTAGCATGAGCCGCATG
CACGCCCCCACCCCTGCCCGTCTCCACGTGTTCCAGGCATTCGCCTGGTTGAAAAGCCCT
GCCCTCAGGACCGACCAGGAGGCGGTGCTGTTCTCGCTCAAATGCCTGCTCGCCGCGTCG
CTGGGGCTGTATGTCTCTCTAAGGATCGGCCTGAATCGCCCGTTCTGGGTGATCGGCACG
GTCTATCTGGTATCGCAGCCTCTGTCCGGGGCGACACTCAGCCGCGGCCTGTTCCGCCTG
CTCGGTACCGTGGGCGGAGCCGTCGCCACCGTCGTGCTGGTGCCACGTTTCGCCAATGCA
CCCCTGGTGCTGAGCGCCGCGCTCGCGACCTGGATGGCGCTGTGCCTGTATCTGGCGATG
CTCGACCGCACGCCACGTGCCTATGCGTTCCTGCTGGCCGGCTATACCACCAGCCTGATC
GGCTTTCCTGCGGTGATGGTGCCGGGAGACGTGTTCACCATTGCCATCACGCGGGTGCAG
GAAATCGCCATCGGCATCCTGGCCGCAACGCTGGTACACGCGCTGGTGCTGCCGCGCCGG
GTCTCGATACGCGTGCACGCGCGGGTTGCTGCCGTGCTGGATGACGCGGAACGATGGACA
CGGGACATGCGCGCCGGTGCATCGGACACGGTGCTGGCGACGGACCGCTCGAAAGTGGCC
GCCGACCTGCTCGAGCTGCATGTGCTGTCGATCCACCTGCCCTTCGACAGCGCCCACGGC
GTGGCCCAGGTGCAGATCCTGCGCGCCCTGCATGACCGGATGCTGGATGTACTGATGCTC
TCCAGCGCGGTGGAAGATTCCCTCGCACGGCTGCGCTCATCACAGGCCAGCGCGATGGAT
TCGCCTGGCTGGCGCGAGCTGATGCAGACCGGCCTCGCCGCGCAACAGGCCGAGCTCGAC
CTCGCCCACACCGACTGCCGCGTGCTGCAGGCACAACTATGCACTGCCCGGCCCGACTGG
CGCCGGCATGTACCTGCCCGCCTTGCGCGACATGCGCAGGGTGCGGTACTTCACCGGGAT
CATCGGCTTGCCCTGCGCAGCGCGCTGGGCGCGTTCGTCGGCATCCTGCTGAGCTGCGTG
TTGTGGATCGTTACCGGCTGGTCGGACGGCGCCACGGCGGTGTCCATCATCGGCACGGCG
TGCGTGCTGTTCGGCACGATCGAAGCGCCTGCGCCGCATGTCATGCGCTATCTGGTGGGA
TCGTTGATCGGCGTTGGCGTCGGCCTGCTCTACGGTCTGCTGATCTTCCCCGCGCTGTCC
GATGTCGTCGGCCTGACTGCCGCGCTGGCGCCTGCGCTGCTGCTGTGCGGATCGTTCCTG
GCCCGGCCTCCCTTCATCATGGCTGCCCTGGGCGTGGTGCTGACGTTTCCGCTCATCGCG
GGACTGGGCGCGACCAATACGGTCAACATCGTCGGCGCACTCAACAACAGCGTAGCGTTG
TTCGTGGGTACGACAGTGGCACTGTGCAGCATGCAGCTGTTCCAGACCGCCGATGCGGGC
CGCAACCGCGCACGGCTGGAGCGTTCGATCCGTCGGGATATCGCACGACACGCCGCCGGA
CAAGGTGGCGTGGCCCGGGCCTGGCTCAGCCGCATGCTGGATCGAATCGGGCTGCTCGCT
CCCCGGTTGCGGGGCGGTTCCAGTACCGCAGACGACCTGCGGGCATTGTTTGCGGACGTG
CGTGCGGTACGTGCATCCAACCAACTCCGCGCACTGGACAAGTGCCAGGAAAACCCGCAG
GTCCGGGTGCTTCATGCGGCGCTGATCGAACGCGTCGCCGCACATTTCAGGATCCGCGCG
CACGCGCCACGCAGTGTCGACGCCCATCTTCTGGAACTGCTCGACCGCATGCGCGAGGCA
GCAGTGGCCAGCAGCGGGGATGATCGTGAGCATCTGTCGCACCTGCTCTGCGGATTGCGC
CGCGACCTGCTGGCGCCTGCTCTCACCCTTCGGCACTGACCTCATGTTTTCTGATCTCTC
CATTGATGGCGTGCTGATCCCCGGCCTGCTCGCCGTGGCCGCCGCCGCGCTGGCGCTGTC
GATGCTGACCTCGCGCCTGCTCGCCAGTCTCGGTCTGTACCGCTTGTTCGCCGCGCGACC
ACTGGTGGGCCTGTCCCTGTTCGTGATCCTGGCGGAGCTGATGATCCGGCTCTCGCCCCT
GCTCGAGAAATGAAATGAAACACCTGCTTGCTGTCATCGGGCGCTGGAGCGCTACGCTGG
TTGTATTCGCGATTGCTGTCGTCGCCGCGCTGTCCATCTGGAAGCGTTACGAAACACGCC
CGTGGACGCGGGATGGACGGGTCCGCGCCGATGTGGTGCGCGTTGCGTCGGACATGGGGG
GGCTGGTCACCCAGGTGCTGGTGCACGACAACCAGCGGGTCAGCGCCGGACAACTGCTGC
TGGTGCTGGATCAGCCACGCCTGGCTGCCGCGCTTGAGAAGGCCGACGCAGCGGTCAGCA
GCGCACGCGCGACGCTGGCGCTGGCCCGCCGCGAATCGACGCGGGACAACGCACTTGGCA
ACCTGGTCGCCTCGGAAACACGCGAACGCAATGCCGCCAAGGTCGATACCGAGCTGGCCG
CCCTGGCGCAGGCACGGGCCGAACAGCGCGTTGCCCAGCTCAACGTGCAACGCACCGAGG
TGCGCGCGAGCACCGACGGCATCGTCACCAACCTGGACCTGCATGCGGGCGATTACCTGC
AACCGGGCGCGCAGGCGCTGGCGCTGATCGACACCGGCAGCCTGCGCATCGAGGGCTACT
TCGAGGAAACCAAACTGGGCTGCATCACCGAGGGCGATGCCGCCGTGGCGCGGCTGATGG
GCGACACCCGCGATGTCCGCGGACACGTGGAGACCATCGCCGCCGGCATTGCCGACGATC
AGCGCTCCAGCACGCACAACCTGCTGCCGGCCGTGGCGCCGACCTATACCTGGGTGAGGC
TGGCACAGCGCATCCCGGTACGCATCCGTATCGATGATGCGCCGCCGGATACGCGCCTGA
TCGTGGGTCGCACTGCGAGTGTGACCATCACGCCCTCGGCACCGGGAGCCTGCAAGTGAG
CGTGCGGACAGTACGTGGTGGGCTGCTTGCCCTGTTGCTGCCCCTGACGGCCTGCGTATC
CGGCCCCGACTATCACCTGCCTGCGAACGCCGTCGCAGCTTCACAACAGGCTGCGCGGGC
GTTCGTCTCGGGCCAGGACCCGTCGCTCAGTCACGACGTGCCACCGGATCGGTGGTGGCA
CCTGTATGGCGACCCCCAGCTTGACGCCTACGTACGCGAAGCACTGGCGGCCAATACCGA
CCTGCGCGCCGCCGATGCCAACCTTCGGCGCGCCAGCGCCACCGTGCTGGAGTACCGCGC
GCGCGGTGCCGTGCAAGCCGACGTGGATGCATCGGGCACGCTCACCCATGCCGGTGGCTA
CACCCAGGCATCGGCCGCGCCACAGTCGTATGCGCTCGGCCTTCACCTCTCCTATCCACT
GGATCTTGCAGGCGGCATCCGCCGCGGCATCGAAGCCGCCAACGCCGACGCGGAGGCGGT
TGCTGCGGCACGCGACCAGGTCCGCGTGGTCGTCGCTGCGGCCGTCACCCGTGCCTATCT
CCAGGTGTGCACCCGCAATCACACGCTCGCTGCAACCCGGCAGGTGCTGGCGGTGCAGCG
CGCCACCCTGGACGCAACCCGACGCCTGGCTGCAGGCGGGCGCGGAACGGACTTCGATGT
CAGCCGTGCCGGTGCCGCCGTCAATCGCAGCGCGGCGGCGATACCGCACCTGCTGGCGGA
ACGGCAGGCCGCACTGTTCGAACTGGCCGCACTGATGGGCAGGCTCCCGGCGGACTATCC
CAGGGAGGCCGAAGCCTGCCCCCAGCCCCCTGAGCTGGAGCAGGCGCTGCCGGTCGGTGA
TGGCTGGCAGCTGCTCCAGCGGCGCCCCGACATACGTGCCGCCGAACGCAGCCTGGCCGC
CGCGACTGCAATGATCGGTGTCGAGACGGCGGGTCTCTATCCGCAGATCACCTTGGGCGC
CTCTTCGGGCGTGGCCGGCACACCGGCGCATCTGCTGTCGGCCGACGGCTTCGGTGCGGG
CATCGGTCCCGTGCTGTCATGGCACTGGCCCAACCGCCGCGTGGCCAAGGCCCGCATCGC
AGCGGCCGGTGCCAACGCAGATACCGCGCTCGCGTCCTTTGACGGCGTCGTGCTGCAGGC
ACTGCGGCAGACCGAGACCGCGCTTTCTGCCTGCACGCAGGAGCTTGAACGCGAGCGCAG
CCTGGCGCAGGCGCGTGGGGATGCAGCGCGGGCCGCCGGGCAGGCGCAGCAGCTCTACCG
TTTCGGCAGGATCGATTTTCTCGACCTGCTTTCTGCCCAGGCCGCGCTGGCAGATGCGGA
GTCCGCATTGGCCGTCTCGCGCGCGGAGCGCATTGACCGGCAGATGGATCTTTTCCTGTC
GTTGGGTGGAGGCTGGGCTGCAACAGATTCAGCCCCGGGCGGGGTCCAGTGACCCGTTGC
CTGGCAGCGGCTGCAGGCCGCGCCGTCTGTTCAGGAATGTACCGCCTACACCCGTATTCA
TTCACACTGACTGCCCTATATTCCCGCCACAGCGCCGCATGCTGCGGCCATGACGGAGGC
ATCTCCATGAAGACCACACGCTTGCTTGCCATCGCCTTGACCACCACCACCGCGTTGGCT
GCGGCCCCCGCCTTCGCCGATCCGCCGCACCACGCCCGCGGCAACGGCCCGCCGCCGCAT
GCGGGCGGCCCGCATAACCGCGATGCGCCGCCGCCGGGCTGGCAGAAGAAGGCCTGGCGA
CGTGGCGAGCGCCTGCCGTGGGCCGAAGTGGACCGCCGCTACTGGGTAGACGATTACGCG
CGCTATGACCTGCGCGAACCGGGCCGCGACCGGCGTTGGGTGCGCCAGTCCGATAACGAG
TACCTGCTGGTGGAGATCGCCACCGGGCTGATCATCGACGCCCTGCATCGCTGAAGCGAC
CTGCAGCGTCCGCACACGCAGCGATTTACATCGGTGCAGACACCTTACGACCGGGGCCGC
CCCGGTCGGCGGTGTCTGCGCCCACGGCGCCCCGCCCGCCTCCGCGGCCCGCCATGCAGG
CCCTCCCGCAGCGCGATATACCCGCACATCAGCGCTGTGGCAAATAGCCCCATCGCCACC
AGTATTTCGAATCCTCGATCACCCAAAAGCAGGCGGATGGAGATCTGCAGTGAGCACAGC
CTGCCGCAGCGCAGGCCGTGCTCGTTGAAGCCATGGATGAGCACCAGTACGCCCATCAGC
CCGCACCACGCCATCAGGGCCAGGCTTGCGATGAAGATGAAAGGACGATGGATACGCATG
CGCTTGCTGCGGTCGTCTACGGTGATGTCAGGCGCGACGTTGCAATTACGCGATCGGAAG
CATCCAGTTCCACCGACCAGGCTTCGGTATCCAGTCCCAGCCGGTTCTCATACCACCATC
GCTGCGCACAGCGACCACTGCATCCACGGCTGGCATAGCGGGTGAAGGGAACATCGGCGT
GCTCCACCACGTCAGGGGGCCCCAGCGCCCGCAGTACCTCGCCCCTGCTCGCCCCGACCG
GGACCGAGGCAAGCGCGTGGGAATGCCACGCCGAGATCGCCGAGCAACCGGCAACGTACG
CCACGAACAGGCCCGCAAGCCCCCACATCAGTGCCCTCATTGACAGATCCCCTCCTGCGC
CGCGCGCCCGCGCATCATCCGCGCAGACCTTCTTCAACGTCAAACCTCGACACGCGGGCC
TGTTGCAGCGCCCGGCATCCGTGCTAGCGTGCGCCGTCAAACTCTCCATGGGGTGCAGGA
TGCGCAATGGAATGGGACGGAATCTGGTGATCGCCTGCATGGCCCTGGCTGTTGCCCCAG
CGGCGGCAACAGCGGCCGCAACAGCGACCGCAATGCCGGGCGATCGTGGGCAGGATTTCG
TGCAGACACAGGCGATCACCGCGCGCTGCCAGAAGAGCCTGCCCGGCCTGGAACTGCAGT
TGCAGGAGGGCCGCAAGCACTGGCTGTCGACACTCGACGCCGCGCAACTGCAGGCCGCCG
AGGCCTATGCCAGCAGCAAGGAAGGCAGGACTCTGGGAAAGAGTGTGGAGCGGGATGCCT
CCCGCGCCTTCGGTCGCAATACCTTGTCCGCCGCAGCGACCTGCGTTGGCCTGCTCGCCG
AGTACGGCCCGGCCCACCCGCTGCCTTCCGGCACGGCAATGCCGGCCGACCGGGTGCAGC
ACTACATGCTGCACTTTGCACCGATGGTGCTGGCTCGGCTGCAGTGCGCGCGCCTGGACG
GCATCGACGTGGCCGCCCAGCCCGATGGCTCGGAAACCTGGCAGTACCGGGCCTGTGGCC
AGACCGAATCCGTGCGCATGGCCCCGCTCGGGCAGAGCTGGTCGATGAGCGATGCGGACC
GCAATCGCCTGTTCGACGCACTGACCCGATAGGTCGGACGGTATTCCCCGGGGTAGCAGG
AACCATGTTTCCACCCACCACCTGGATCAAGTTGCGATCTGCCTTTCCATTGGCGGCCTG
CACGGTGCTATGCGCCTGCGGCCTGGTTATGGACAGTTCGTTCGACACGCTGCGCGAGGC
GCTCGATTCCGACATGGTGAACAAGGGATGGATTCCCGGCTGGGTGCCGCAAGCGGCGAC
CGACCTGCGGGAGGTACATGACCTCGACTCGAGCACCAGCGCGCTGGCCTTCACCAAACC
CCCTGCGGTATCACTGCAGCTGCCTGCGGATTGCCAGACAACGACATTCAGTAGCAGCGA
TCCTGTTGCGTTCGATCGATACTGGTGGCCGGGCGACGGGACGCTCAAGTCGTCGTACCA
CGTCTTTCGCTGCGCGCCCGAATCCGGAAAATCAGTCTTCGTCGCCATCAACAGGACCGA
AGACCACGTGCTCTTCTGGCGAACCTGCGCGCGGTGATGCGCCCGCGCCACCCTATTCCT
CCCCAGGACCCCATGATGCCCAACGCACGTGCACGCTTCGCTGCCCTCGCCTTTTTCCTC
CCGGCGTGCTTGCCGGCCCACGCCGCAAAGGACGCCCCCGCCGACGTCAAGGCGATCGAA
CAGGTGGTCGAAGCGTTCCGCACCTCGCTGATCAACAAGGACAAGCCGACCTACATGGGC
CTGTTCTTCTCTGATAAACCGGAAGACATCGGCTGGCAGTTCGTTTCCGAGGATGTGCGC
CTGCAGGACATCCGCAAGGCCAAGCCCGATGCGATCAAGGCACGGCAGATTCCCGCCAAC
AACTTCATCGCGCTGATCGACGGGGCGGTCGCCTCGCCGAAGCCGAAGGAGGAGAAGTTC
TCCAACACGAAGATCGAGACGGACGGCGATGTGGCCTCGGTCTCGTTTGACTACAGCTTC
CACGACGATGGGGTGAAGACCAACTGGGGCAAGGAAATGTGGCAGCTGGTCCGCACGGAG
CAGGGCTGGAAGATCTTCTCGGTGATCTACTCGATCCGCGATTCACGCAGCCCGGGCGAT
TGAACGTCGCTTGACCGGGCCGAACCCAGGCCGCGATCCATTCAGCAAGGGCATTGGCAT
TCGGCCATCGATCGGGCAGAGTTCGGCCACGCGCAAGGACGCATGCCATGACCCGCCTGC
TGATCATCGAAGACAACCCCGAGCTGGTTGCCAACCTGTATGCCTTCTTTGAACCGCTCG
GCTACGTGCTGGACGACGCGCGCGACGGCGCCAGTGGCCTGCGCCGGGCCACGCAGCACG
ACTACGACGCCATCCTGCTGGACCTGATGCTGCCGCGCCTGGACGGCATGACGCTGTGCC
AGAAGCTGCGCCAGGAGTTCCAGAACCCGGTGCCGATCCTGATGCTGACCGCGCGCGATC
CGGTCGAAGACCGTGTGCAGGGCCTGGCCCTGGGCGCGGATGACTACCTGGTCAAACCGT
TTTCGCTGGTGGAACTGGATGCACGGATCAAGGCCCTCGTACGAAGGGCACAGGGGCGCC
AGGTCCAGAGCGTGCTGGCGTGGAAGGACCTGCAGGTGGACACGCGCTCGCCACAGGCCT
GGCGGCAAGGCCGCTGCATTGCGCTGACGCCCACGTCGCACAAGCTGCTGATGTGCCTGG
TGCGTGCAGCTCCCGCCGTGGTGCGCAAGCAGGAGATGGAATACCTGGTCTGGGGCGACG
AGCCACCGGACAGCGGCGCGCTGCGAACCCACATCCATGAGCTGCGCCTGCAGGTGGACC
GCAGCTTCGACACCGCGCTGATCACCACGGTGCACAGCGTCGGCTGGCGCATGCAGGCGT
GAGCCCTGCCTCCCTCTACCGCCGCCTGAGCCTGCGCACCCGCATCACGATCTCGTTCGT
GCTGTTGATGGCCGGTGCCATGGGCTTCATCGTACTGGCCGAACAGGTCGACTACGACCA
GGTCCGGACTGCTGTCGTCGCACGGACCCAGCACGGCGAAGTGCAAAGGCTGCAGGCCGC
GCTGGATCGTGGCCAACGCCCCGCCCTGCCACCAGGGACCCAGCTGTTCGATGCCCAGGA
CGTGCCTGTCGTGCTGCGCCAATACGGCCCGGGCTACCACGGCGAAGAGGCGCCCAACGA
GTGGCACCTGCGTGTGTTCGACAGTGGTGGCCAACGCTACTACCTGCTGCAGGACGCCGC
ACCCTATGGCTATCTGGAACACCTGATCAATGCCTTTGCGGCACTGGTCATTTCGGTCTG
CGTGTTCGGCGCCTTCCTGATCGGCCGCAAGGTCGCTACCCACGTCATCGCGCCCATCAC
ACGATTGGCCGATGCGGTGCAGGACGGCCACAAGCCCTTTCCCTACCAGGACGCACGCGA
CGAGATCGGCGTGCTCGCGCGCGCCTTTGCCCGCCATAGTGACGAGCTCGAACGGTTCCT
GCATCGCGAGCAGTGCTTCAGCGGCGATGCCAGCCACGAGCTGCGCACGCCCTTGGCCAT
CATCGGCGGTGCTGCCGAAACGCTGGCCTGCCAGCTTCCGGCCGACAGCCACCTGGTTCC
CAGCGCGGCACGCATCCTGCGTACCACCCAGGAGATGCAGCGCCAGCTGACCTGCCTGCT
GCTGCTCTCGCGTGCCCCCGGCGCCGTGCCGCGCAACGCGGTGGCCCTGCGTCCGCTGCT
CGAATCCTGCATGGAGCGCTGCCAGCCCTGGCTTTCCGGCAAGCCGGTGACCGTTGCGTT
TGATGCCCGGCATGACGCCGTGCTGGTCACCAACGCGGATCTGGCGCACAGCATCATCTG
GAATCTGCTGCGCAATGCCTGCCAGTACACCGAAAGCGGCGAGGTGCGAATCACCCTCCA
CGACACCGCACTCATCGTCGCTGACACCGGACCCGGCCTGCCGTCCAGCATCGACCCACG
GCAGTTCCAGCGCTTCGCGCCGGGTGGCGCGCACAGCGGCGAGGGGCTGGGGTTGTCGAT
CGTGCAGCGCATCGTCGAGCACCTGGGCTGGACGATGACCGTGCAATCCTCCGGGCAGGG
GTGCCGGTTCACCCTGCGCTGGCCCCGCCCCCCGCATCTGACGGATTCCTGACATCGGGC
TGCACATGCTCCGGGCTGCTCCCCCGCTCTGGAGACGGCATGCAGCACCCCAAGGACAGC
GGCAAGTACCCGCACGGCAAGACCGGATTGAGCCGCATCTTCCACACCCTCATCCATTCG
CGCGATGGCTTCATCGCCACCTTTCGCGGCGAGGCGGCGTTCCGCCAGTTGTTGCTGCTG
CACGCGCTGCTGATGGCGGCTGCGTTCGTGCTGGACATCAGCACGGTCGAGCGGGCACTG
GTGCTGGCGGTCTGCTTCATCAGCCTGCTGGTGGAACTGCTCAACTCGGCGATTGAAGCC
GTGGTTGATCGCATCTCGCTGGAGAAGCATCCGCTGTCCAAGAACGCCAAGGACATGGGC
AGCGCCGCGCAGACCACCGCGTTGTTGATGGTGGGTGCGGTGTGGGGCGTGATCCTGCTG
GGCTAGCCCGGCAATCCTGACAACTTCCTGATAAGGCCGTTTCGATACTGCGCGCACTCC
TGTTCCGCGGAACCTGCTCGTGCGTCAATGCCTCCGTTTCCCGCGGTCCCATCCAATCGT
TCTGGTCTGGGCCGCCGCACTGTTCTTCGCCACGATTGGAAACATTGCCCTCTGGAAGAC
GCTCTGGGGGCTGATCGATCTCAACAGCCTGCGCAGCATGCTGTTCCTGGCCAGCCTGCC
GCCGCTGCTGTTCTGCCTGTTCAACCTGCTGCTGACGCCACTGCTGGCACTGCCATTCCT
GCGCAGGCCGCTGCTGGTGCTGCTCGTTGTCGTCAGCGCCGCGTGCAGCTACTTCATGCT
GCACTACAACGTGCTGATCGATCGCAGCATGGTGCAGAACGTGTTCGAGACCAATCAGGC
CGAACTGAACGCCTATCTGTCGCTGCCGCTGCTGTTGACCCTGCTGGCGCTGGGCATGCT
GCCCGCTGCCGGGCTCGCCCTGGTGCGCACCACCAGCGGGGCCGGTTCGATACGTTCGCT
GCTGGTGTGGCCGGCCAACGTCCTGGCGTCGCTTGTGGTGCTGCTGGTGATCGGCTTTTC
GTTCTACAAGGACTACTCCTCGCTGCTGCGCAACAACCGCTACATCCGCGACCAGGTACT
GCCGTTGAACGTGGTGCGCCATACCCACGGCTACCTGAAGAGCCTCTACAGCACCCGCCA
GCAACCGTTGCGCCCAATCGGCACGGACGCGCGGCGCTTTCCGGGCCCGCGCCCGAAGCT
GGTGGTCATGGTCGTCGGCGAGACCGCGCGTTCACAGAACGTCCAGCTCAACGGCTACCC
ACGCGCGACCAATCCCCGGCTCTCGCGCAAGGATGGCGTCATCAGCTTCAGTGATGTTTC
CTCATGCGGAACCGCAACGGCGATTTCGGTACCGTGCATGTTCTCGCAGATGACCCGCCA
GCAATACGACGACGTCCGCGCGGCGACCGAGGAGAACGTGCTCGACATCCTGCAGCGTAC
CGGCGTCGGCGTGCTCTGGCGCAACAACAACAATGGCGGCTGCAAGGGCGTGTGCGAGCG
CGTTCCGACCGAGGACATGCCCGCACTCAAGGTGGCCGGCCGGTGCGTCAACGCCGACGG
CACCTGCTACGACGACGTGCTGCTGCATCAGCTCGGCGCACGCATCGACGCCATCCACGG
CGATGCCCTGGTCGTGCTGCATCAACTCGGCAGCCATGGGCCGACCTACTTTGAACGGTA
TCCCGCAGCGTCGCGGGCCTTCAGCCCGACCTGCGACAGCAACCAGATCCAGCACTGCAG
CAACGAGGCACTGGTCAACACCTATGACAACACCCTGGTGCATACCGACCAGGTGCTGGC
GGAGACCATCGACCTGCTGCAGGGCTATTCGGACCACCGCGACGTTGCGCTGATCTATAT
CTCCGACCATGGTGAGTCGCTCGGCGAACGCGGCATGTACCTTCACGGCACGCCCTACTT
CATCGCCCCGCGCGAACAGACCCAGGTGCCGATGGTGATGTGGTTCTCAACGGAGTTCAG
CCGCAACGCGGGCCTGGACATGGCCTGCCTGCGTGGGAATGCGCTGCACCGCGCCTACAG
CCACGACAATGTCTTCCATTCCCTGCTGGGCCTGTTCGGTGTCAGCAGCAGCGTGTACCA
GCGCGATCTGGATGTCTTCGCCGGCTGCCGGGCGACGACCGGCGCGCCGCTCGCCACCGC
GCCGGCCAAGCGGCACCGGCTGATGCCGGTCACCGCCCGGAACGTGGCACGCTACTGTGC
GGCCAGGGCGAAATCCAGGCCGGCGCATACCGCCGCCACCTGGGCGTCGTTGCATTCCTG
CGGGTTGGTGCGCGGGCTGTCCGGGTAGACCTCGGTGGTGGTGGCAAAGCGTGCATCAGT
GAAGCCGGCGCAGGCACCAATCGAACGCGATTCGCCCCAGACCACGCCCGGCGACTGCAA
CGGCAGGCCGACCAGGTTGCCCTCGGCGTCGGCCGGGGCGATATGGGTGACCGGGGCGAC
GGCGGCGATCAGGGCCTTCTGGAACTCGGCCTGCGGATCCTCGCTGTTGCCGATCACGTA
GAAGCCGTCCGGAATGGTGTCGCGCTCGAACGGCTTGCCGTCGCGGGCGCAGCGGGCCGG
ATCGAACTCGTGCAGGTCGCTGTCGGTGGTCTCGTGCAGGTCCAGGTGCACCAGCAGGTT
CGGCTTGCGCTCGGCCACCCAGCGCATCAGCGCGGCGGCTTCCTCGATCTGGCCGCCGTC
ACGGAAGCTGCGGTTCGGGTCGACGGCATCCGGGTTCCAGCGCTGGATGCGCTCGTAGCC
CCATGGGCTGACGCACGGCGCCACGATCAGGTTCAGCCGGCCCAGGTAGCGCTCGGCCTG
CTGTTCCAGGAACTGCAGGGCGCCATGCACGCCACTGGTCTCATAGCCGTGCACGCCGCC
GGTGATCAGCGCGGTCGGCAGCGCCGGGTTCCAGTCGTGGTTGACCACGGCGAACAGCGG
GTAATGGTCCGGCGCGTAGTCCAGCTGACCGTACTGGATCACATCGAAGCTGTCGTCCAG
GCGTTCAAGCGCGGCCACCACATCGTCGTGGTAGCTGCGCTGGCGCTGCTGGCGGGCCCG
CCACTGTGCGCGTTCCGCGTCGCCCCAGGGCTGTCCGGGGGTGCCGATCGGGTAGAACTG
CGCAACAGTCATTGGGGAACTCCAGGGGTCGAACGGATGGGTGCAGCCGGACATTCTAAG
CCTTGTCGCGCCTGCGGGGCCCCTCCCCCCGGCCCCGCCTTCATCCAGGCCGGGTCATCT
GGTTGTAAAATCAACGGTTTTTGGCCCCTCACCCCTTGATGGCGAACGCAGCGCAGCCGG
TCCTGGGTGGACCGGAGTTCCTCCGCCTGCTCGCCCGTCTCAGCGACGGCGCGATGCCGG
CCACCAGTCCCGCCCTGACCGATCGCCTCGGCCAGTGGGTGGACTGGAGCCGCGCCGTGG
CCCTGTCCGGGGCGCTCGGCGGACGCCTGCCCGAGCCCGGTGAAGCCGCCGAAGCGCTCG
AGGATGTGCTGGCCGACTGCGCGCAGGCGCACGCCAGCCTGCTGGCCTCGATCAGTGAGG
ATGCCGAAGCCGAGCGCCTGCTGGACCTGGCCGAAGCCGCCGCTGTACCCAACTTCGCCT
CGCTGCGCCAGCGCTATCGGGTGCTGCAGCAGGCCATCCAGACGGCCACCGGGCGCCTGC
GCGGCCGCCTGCGCGACCAGCTGGTGCAGGTTTCACCCGAGCTGGCGCGGCTGGCCGAGG
TCGATGCGGTGATGGAACAGACCCTCACCCCGCGCGAGCACAGCCTGCTGGCCACGGCGC
CGGCGGTACTCGGCGCCCGTTTTGAACGCGTGCACGGCCAGCCCGGCTGGCGCGCGGCCT
TCCGCCATGACATGCGCACCCTGCTGCTCGCCGAGCTGCAGCTGCGCTTCCACCCGATCG
AAGGGCTGCAAGACGCCCTGCGCTCCCACTGACCGGAACACCATGTCCAGAACTGTTTTC
CATGTCGTTGTTTTCCTTGTCGGCCTGCTGGCCGTGTGCTGGATCGGCATTGGCTACGTT
TCGGTGCATCCGCTGGGTGCAGCGGTGGCGGCGATCATCGCGGCCTGCTACGTCGCCGGT
GGCGTGGAGCTGTATCGCTACCGCCAGGCCAGCAACGGCCTGCGCAGCGCGCTGAACGAC
CTGTCCAGCGCGAAGGAAAGCCTCGCCGCCTGGCTGGAACGCGTGCCGCTGGGCCTGCGC
AACGCCGTGCGCCTGCGCGTGGAAGGCGAGCGCACCGCCCTGCCCGCACCGGTGCTGACC
CCATACCTGGTTGGCCTGCTGGTGCTGCTGGGCATGCTCGGCACCCTGCTGGGCATGATG
GACACGCTGCGTGGCACCGGCCTGGCGCTGCAGAGTGCGACCGACATGGCCGCGATCCGC
GGCTCGCTGGCCTCGCCGGTGCAGGGCCTGGCGGTGGCATTCGGTACCTCGATCGCCGGT
GTGGCCAGCTCGGCCATGCTCGGCCTGCTGGCGGCATTGCTGCGTCGTGACCGCCTGCAG
GCCGTGCAGCAGCTGGACCGCGCCATTGCCGGCGACCTGCATCCGTACTCGCAGGCCTGG
CAGCGCGCCGAATCGCTGCGCCTGCTGCAGGCACAGTCTGCGGCGCTGCCGGCGCTGGTC
GACCGCCTGCAGGCGATGACCAGCACTTTTGAACAGCACAGTGCGGCCGCCAATGAGCGC
CTGCTGGCCGGCCAGGCCGAGTTCCTGACCCAGAGCCAGGCCCTGCAGGAACGCCTGGCC
GTCTCGCTGCAGCAGTCGCTGCGCGAAGGTGCCGAAGCCAGCGCCGCCGCCATCGGTGGT
GCGCTGCAGCCGATGGCCGAAACCACCCTGGCTGGCCTGGCCCATCACGGCGAAGCACTG
CATGCCCGCGTCGAGCAGGCCGTGCAGCAGCAGCTGGCCGGCCTGAGCGAGGGTTTCGAG
CGCAGCCGCGTCGCCACCGAGGCCAGCTGGGCCAAGGTGGTGAGCGAGCAGACCCAGGCA
CAACAGGCGCTGGTCAGTGATCTGCGCCAGCACCTGCAGGCCTTCAGCGATGGCCAGGGC
ACGCACGCCGAAGCACTGGTCGCGCGTATCGGCGAGCGCCTGCAGGCCAATGCCCGCGGC
AATGCCGAGGCATGGCGCGCCGCCGCCGAACAGCAGCAGGCACTCAACAGCGCGCTGGTC
GAACGCCAGCAGCAGGCGTTGCTGGCCTCCAGCGAGCATCTGGACGCGCGCGCGCAGGCG
CTGCTACAGGCGCTGGAGCAGCACCACAGCACCAGCCAGGCGCTGCTGCAGGACCACGAA
CTGCAGCGTTCGCAGCAGTGGCAGGCCGCGCAGGCCGCTGCCGCGGCCGCGCACGCCGAA
CTGCAGGCTGGCCTGGACAGCCGCGAGCAGCAGCGCCAGGCGCGCTGGGACGCGATCAGC
GCCGAGCTGCAGCAGGCCCACGCCGCGCTGCAGGCGCAGCTGCAGGCCGGCGACGAACAG
CGCCTGCAGCGCTGGAGCGAAGCCTTGCAGCACGTTTCCAGCGACCTGGCCGAGCGCCTG
CAGGCCAACGGCGAACACCTGGCTGCGCAGCAGCAGCAGGTCTGCGACACCCTGGCGGCC
ACCGCACAGCAGATCGGCGAGAACGGTCGCGCGCAGGCCAGCGCCACGCTGGCTGAAGTG
TCTACCCTGCTGCAGACCGCCGCGGCCGCGCCCAAGGCTGCTGCCGACGTCATCAACGAG
CTGCGCAGCACGCTGTCCGAGAGCCTGGTGCGTGACAACGCGATGCTGGAAGAGCGCGGC
CGCCTGCTGGCCACCGTGCAGACCCTGCTGGATGCGATCAATCACGCTTCGCACGAGCAG
CGCACCGCTGTGGACGCACTGGTCGGTGGCTCGGCCGAGCTGCTGGAGCGGGTTGGCAAT
CGCTTCACCGACCATATCGCCGCAGAGACCGGCAAGCTGGATGGCATTGCCGCAGCGCTC
AACGGCAGCGCTGCCGAAGTGGGCCAGCTGGCCGGCACGTTCGGCGAAGCGGTCGCGCAG
TTCGGCAGTGCCGCCACCGAGCTGTCCGGCCGCCTGGAACAGATCGGCGGCGCACTGGAT
GCCTCGCTGGCCCGCAGCGACGAGCAGCTGGCCTACTACGTAGCCCAGGCGCGCGAGGTG
GTCGACCTCAGCCTGCTGTCGCAGAAGCAGGTGATGGAAGAACTGCAGCAGCTGGCCGCG
CGCCGCGGCAAGGCCGGCAGCGCATGAGCGACGAGCTGGAGGTCGACGGCGGTTCGCATG
CCCCGATCTGGGCAGCCTTCGGCGACCTGATGTCGGTGCTGCTGGGCGCGTTCGTGCTGA
TACTGGTCGGTGTGGTCGCCGTGCAGCTGGAGCTGTCGCAGCGACTGGACCAGGAAGTGA
AACAGCGCCAGGCCGAAGGCAAGCGCCTGCAGACGCTGGAGCAAGCGTTGGCTGGACCGC
TGGCGGCCGGCCGCGTGACGCTGGTGGATGGCCGCATCGGCATCAGCGGCAGCGTGCTGT
TCGCGCTGAACTCCGACCAGCTGCAGCCCGAAGGCCAGGAGCTGCTGCGCAGCCTGGCCG
CACCGCTGGCCGCCTACCTGGGCAGCCGCGAAGAGATCCTGATGGTCAGCGGCTTCACCG
ATGACGCGCCGGTACGCGAAGGCAACCGGCGTTTCGCCGACAACTGGGAGCTGTCGGCGC
AGCGCTCGCTGACCGTGACCCGCACCCTGATCGCCGATGGCGTACCGGCGGACGCCGTGT
TCGCCGCTGCGTTCGGCAGCGAGCAGCCGGTCAGTTCCAATGCCGATGAGGAAGGCCGCG
CACGCAACCGTCGCGTCGAGATCGCGCCGATTCCCAAGCCCAAGGCCCCGGATGCCAAGT
AAGTCGCCAGCGCTCGAAGGCCTGCGCGCACTGGTGCGCGACCTTGATGCAGGGTCGCGC
TCGCTGCCGCATTACCCGCAGGTGCCGATGCTGCAGCAGGTGCAGCGCGAGTGGTCGGAG
CTGCGCAGCGAGCTGCAGGTGCGCCGCTCCCTGCGCGCCGAGGCCCCGGCTGACGGCGGC
CCGCTGAACTCGGCGGTGCTGGTGCAGCGCATGCTGGACACGATGCAGGCCACCAGCCCC
GGCTACCTGCGCCACTTCATCGACTACGTGGACACCTTGTCCTGGCTGCAGGCACTGCAG
GATGGCGCCGCCAGCGGTGCGGATAGCGCAAAGCCGAAGCGCACGCGCAAGCCGCGCCAG
ACGCCGAAGGAGTAGCGCCGGCTGCTGGCCGGCGGCTACGCGTCTCCGCGCGGGTCATGG
GGTTGCCGGCCAGCGGCCGGCACTACCATCGCGGGTGCTCTGTGCGCGGAACACGATCTG
CGCTGCGCTTCGGTTCTGCCGTGGTACTGCCGGCCGCTGGCCGGCATCAAACCGGACCGA
CCACGGCCGAAGCGCACTCAAGCGGCGCCGAACAGCGAATGGCCGCGCTGAACATTGACT
GGTAGTGCCGGCCGCTGGCCGGCATCACACCCAGACCGACCACGCATGCGGATACTCGCC
AATCTGCCCAGCAAGACCGGCGCGTACCGGATTCCCCCGGATGTATAGCGCTTGCCGCGC
CATCGACTCCTCGGCCCTCACGGCATGATCGAAGTAGCCGGGCTGCCACACCGTACTTCA
ACGGCCCGCCAAGCGATTCAGGGCAAGCGCGCTCGACGATTTCATCCGGCGTGCGATGTC
TGGAAGGTGGGCTGCGCGCAGCTCGAACATCCGGTGGACGTGATCCGGCATGACGACCCA
TGCGTGTGACCGTACGAGCCCGCGCTGCTCGATGTAATCGAACTGGTCGATCACACATGC
TGCTGCAGCTTTGCTTTCAAGGAGCCGGCGGCGCTGATGCGTGGTAGTTGTCAGAACGTA
GACCTGGCCGATGATCGAGTGACGGCCCAGGCGGAGGCGATGGCTGCTCATGCGCCATGG
TGGGTCGATCATTGCGCGTTGGCTGTCGGGCCATGGCTCGACGGGGGTTGGGAGATGTCT
GAAGGTGAATGAGGTTGCCGGCCAGCGGCCGGCACTACCGGGGGCCGTAGGTTGCCGGCC
AGCGGCCGGCACGACCACAGCCGGCAGGCGGCCGTCGGGGCTCAGCCGCGCAGGGTGGCG
CCGCCGTCGACGTACAAGTCGCTCATCGCCACGTGCCCGGCCTGTTCCGAGAGCAGGAAC
ATCACCGAGTGCGCGATGTCCTCGGGGGTGGCCAGCTTGCGCAGTGGAATGCCGGCCTTG
TAGGTCTCCAGGTTGCCGGCGATCACCCGCTCGGCACCGTGCTCGTCCTGCCACATGCCG
GTCTGCATCGGGGTCAACGTCGATCCCGGGGCGACGATGTTGCAGCGGATGCCCAACGGC
GCCAGCTCCAGTCCGAGGCAGCGGGTGAACATGGTGGCGGCGGCCTTGGATGCCGCATAG
GCGGCCATCCCGTGTCGCGGCACACCGGCCGCATTCGAGCTGACGGTAACCATCGCGCCC
TGCCCGCGCGGCGACATCACCCGCGCCAGAGCACGCCCGACATGGAACACGCCGTCGGTG
TTCACCGCGAACACCCGGCGCCAGTCGTCATCGCCGGTCTCGGTCACGCCGCCCACATGC
AGCACACCGGCCACGCTGGCGGCCAGCATGATCGGTCCGATGCTGGACTCGACCCGATCC
ACCAAGGCGTCGACGGCCGCACTGTCGGTCACGTCAAGAGCAAACGCCTGCACACGTGCA
TCCGCGAACATGGGCGCTTCGCGATCAGTCGCCACCACGATGCAACCGGCCGCGGCCAAC
AGCCGTACCAGTGCATCACCGATGCCCCCGGCGGCACCGGTCACCAGCGCCACACGACCT
TCAAAACCGGTCAATTGCATGTTGCGGTCTCCTGTTGCTCGTCCCAGTGGCGCAACCGCG
CCGACAACCACGGTGCCAGCTGCGCCACCGCATCGCGGCCGGTCAGTTCGGCGTGCAGGA
ACGGCAGTTCCAGTGCCTGCACCTTGCGCGCGTGGCTCCGCCACAACGCCGACTGCAGCT
GTGGCCGCGCCTGGTGATCCCGGCCAGCGCGGACGTGCACCAGCGTGCCCTCGAACGGCC
GGTGGATATGTTCACGGATCAGCCGATTGGTACCGGTCACCGCGCGCACCACGCCGTCAA
GCACCACATCCGGCAGGCTGCCCAGTGCACTCCCGCCGCGACGCAGGAACGCGAGTATGC
GTTCCCGGCTGTCCAGTTCCGGATGCGCATCCGGGTCATGGCCGGCAATCGCCAGTAGTG
CCCGCAGTGCGGCGACGGCGTCCGGTTCAGGCTCGGCCCGCCAGCACTCGCTGGGATAGG
CGTCCAGCAGCACCAGCTCTCCAACGTCGCGGCCGATCTCATGCAGCCGCACCGCCATCG
CCTGGGCCAGGATGCCGCCCACCGACCAGCCCAGCAGATGCACCGGCCCCTTCGGCTGCA
GTGCGACCACGCGCTGTACGTAGTCGTTGGCCATCGCCTCGATGCTGCTCGGCAGTGGCA
GCCGCGCGTCCAGTGCCGGCGACTGCAGGCCATACACCGGGCGGGCTGGTTGCAGTGCCC
GGGCGAGCGTGCGGTAGTTCCAGGCGATGCCACCGGCCGGGTGCAGCACGAACAGCGGCG
TGGGCCCGGCAGCGTCGGTTGCGGCCAGCGCGATCACCGGCCCCAGCGCGTGATCGGCCA
GCGCGGGTGGCGCGGCAATACGAACCGCCAGCGCGGCCACGGTGGGCTGGGCAAACAAGG
CGCCCAAACCCAGATCGCAGCGCCAGCGCTGCTCGATCGCCAGCAGCAGGTGCACCGCCG
ACAGCGAGTCACCGCCGAGACTGAAGAAGTCCGCATCCACCGCCACCGGCGCCTCACGCC
CAAGCGCCTGTGCGAACAGCAACGCCAGCTCCTGTTCCAACGGCGTGCGCGGCGCCAAGC
CGGCAACTTCACGTTGCGGTGGCTTCGGCAACGCATTGCGGTCGAGCTTGCCGTTGGCGG
TCACCGGCCAGTGGTCCACACCAACGATGGCCGAGGGCACCATGTAGTCCGGCACACGCG
TGGCGAGGTGGCTGCGCAGCATTACGGCATCGGCAAGCGCGGTCGGCACATAGGCCACCA
GACGCGCTTCGCCGGGAGCATCCTGGCGTAGCAGCACTTCCACCCGCTCCATGCCCGGCA
GTTCGCGCAAAGCCGCCTCGATCTCGCCCAGTTCGATGCGCAGGCCGCGCAGTTTCACCT
GATGGTCGCTGCGGCCCAGGTACTCCACCGCACCATCGCGGCGCCAGCGCGCCACGTCGC
CGGTGCGGTAGATGCGCTCGCCCGCCAGGAAAGGATCGGCAAGGAAGCGTTCGGCGGTCA
GATCGTCGCGACCGAGATAGCCGCGTGCCAGCTGCACGCCGCCCAGGTACAGGTCACCGG
CCACACCGACCGGCACCGGCTGCATCCGGGCGTCCAGCACGTACAGGCGGGTGTTCCAGA
CCGGGAAGCCGATCGGCACCGGCCGCGAGCAATCCTGCGCTGACGCCGGCCAATAGCTGA
CATCCACTGCGGCCTCGGTCGGGCCGTACAGGTTGTGCAGTTCTGCGCGCACGCGCGCAT
GGAAGCGGTCGCGCAACGCAGCGTCCAGCGCCTCGCCACTGGTGAATACGCGGCGCAGCT
GCAAACCTTCGGAGGCCGGCGCAGCGAGGAAGGCGTCGAGCATCGACGGCACGAAATGCG
CGGTGGTGATGCCATGGCCCCGGATCAAGCGCGCCAGCTCGGTGGGATCGCGATGCGCAT
CGGGCCTGGCAACCACCAGCGTTGCCCCGCACAGCAGCGGCAGGAAGAATTCCCAGACCG
AGACATCGAAGGTGGCCGGGGTCTTCTGCAGCACGCGGTCATCGGCGCCGATGTCGTAGT
GCTCGCGCATCCACAGCAGGCGATTGACGATCGCGCGGTGTTCGACGACCACGCCCTTGG
GCTCGCCGGTCGAACCGGAGGTATAGATCACATAGGCGGCATCGCTGGGCGCAGGATCCG
CCCATGGCGCCGCAAAACTCAGCGCGGTCCACTGCTCCGGCGCGAGCACCGGCACACCGG
CCATGCGCACCGATACGTCTGGCGCAGCCAGTACGCACACCGGCTGCGCCGACGCAAGAA
TACGTGCCAACCGCTCGTCAGGATGGGCAAGGTCCAGCGGAAGATAGGCCGCGCCTGCGC
GCAGCACCGCGACCAGCGCGAGCACCAGTTCCAGCGAGCGCGGCAATGCCACCGCGACTA
CGCTGCCCGGGCCGACGCCCATCCCGCGCAGTTGTGCGGCAAGCGCGAAACTGCGCGCTT
CCAGCGTTGCATAGTCGAGCGTAGTGTCGCCGAACACCAGCGCCGGCGCGTGCGGATCCC
GATCCATGCCCTGCTGCAGCAGTTCAACCAGGGTAGTCTCGGGAAGCGCGTGCGCGGTGG
CATTGAAACCGTGCAGCACCTGCTGCGCCTCCTCAAGCGTCGCCAAAGGCACGGCTGCGA
TATCGTCAGCCTGCAATGCTGCCGACACGAAATGCAGCAACCGCGCTGCATGCGCCTCGA
CATCCTCGCGACTGTACAGCGCGGGATTGGCCTCGATCTCCAGATCGAGAAGGTGCTGGC
CATCGCCACGGAAGCCCAGTGTCAGATCATCCACCGGCCCGGTGCACAGCACCTCCAGCG
TCGCCTGCACGCCGGCCAGCGCCAGCGGCTTGTAGAACGGCTGCACATTCACCAGCGGAC
CGTGCAGGCGCTGCTGCGCGCCGACCAGCCCCAGGTCCCGGCGCAGCTGCTCACTGCGGT
AACGGCCGCGCTTGCGACCCTGGCTGAGCTGCCGGCCCAGGCCGCGGGTGAAGGCCTCGA
CGCTGCCCTCGCCGGCCGCTACGCGCAGCGGCAACACGTTCATCGCCATCGCCGGCACCC
GCGCCGACGCGTTGCCGAGCCGGCCCATGTAGGGCACGCCCAGCACCACTTCATCGGCGG
CGCTCATCCGCCGCAGGTACTCGCCCGCCAGCGCGGCCAGCACATCCGGCCAGGGCTGCA
GCCAACGTGCCGAGGCCTGCAGCAGCTGCTCACGGAAGGCCGCATCGAGCGGCTGCACCC
AGCGCAGCGCATCGTCGCTGGCCGCCACGGTACCGGCCAGGCCCACGCCCGCCGGCGCCC
CCTGCAACTGCTCGCGCCACCAGCGCCCGGCCTGCGCACGACGCGGGTCGGCACGATAGG
CGGCGTCATCCGCCAGCACGCCCGCCAGCCCTGGCAGCGGTTCAGCCATGCGACCGGCAT
GCAACGCGCACACGCGATCGGTGAACAGCGCCATGCCGTAGCCATCGGCGGCCAGATGAT
GCACGCGCAGGTACCAGACCCAGCGCTGCCCGCCCAGGTCAAACAACACCTGCTGACTGA
TCCGGTCACGGGTGGGATCGACCGGGCTCAGACGGTCGGTGTGCATCAGGTTGCGTGCCG
CAGCGGCGGGATCCGCCGCGGTGGAAACATCGCGCACCGAAAGCAGCGGCACGTGTGCCG
GGTCATGCCACTGCAGCGGCTGGCCATCGGCCCCTTCGGCAAAGCGCAATGCGAAGGCCT
GGGCCTCGCCTGCAGCCTGGTCTGCCGCTGCAATGAACGCGGCCACGTCCAACGGGCCGT
CGATCCACACCGCGTGCGCGGTATTGAATGACGGATTGTCCGGTGCCAGCCGCTGTGCGA
ACCACAGTCCGGCCTGGGCCTCGGTCAATGCCACCGGTGTGGCCAGCGCAGCGGCGTTCA
TGCGTTCTGCGCGGCCTGCAGTTGCTGCACCACAGCCCACCACTGGCGCAGCGTGGTGTG
CTCGGCCAGCTGTGAGAACTCCAGCGGCAATCCGGTGTTGCCCCAGGCCAGGACCAGGCC
GAGCATGCGCATCGAGTCCAGGTCCAGGTCGATCAGGTTGTCGTCGTCGCCGATCTCTGC
TGGCTCGCACTCCAGAACGCGCGCCACGTCGGCACGCATGCGCTCCAGATCCAGCACCTC
ACCCGTGGCAGCCATCACAGCACCTCCAGCAGCTGGTCGGTGGTCATCGGCACCCCGCTG
GTGCGCGCAATCCAGTGCAGCGCCTGATCATGATCGGCGCGCGAGAAGTCCGCCACGGCA
TCGGCGGCGATGAAGGCCTCGATATCACGCTGGAACGCTTCGACCACGGTCGCGGTGCAG
CCGATATGCGCGTACACGCCGGTCACCAGCAACTGGTCGCGGCCACGCACCCGCATCAGC
GTCTCCAGGTTGCTGCGCTGGAACGCGCTGTAGCGGTGCTTCACCAGCACGTGCTCGCCA
GGCTGCGGTGCCAGTGCCTCGATGATTGGTTCATGGTCGGTGCTGCGACGCATGCCTGGT
CCCCACAGGTCGGCCTGCAGGCCACGGTCACGGCGGTCCTGGTCGCCATGCTGGGCGGTG
TAGAACACCGGAATGCCGTGCGCGCGGCAATGCGCCAGCAGCCGTGCGATGTTGTCCACT
GCCGGCCGCAGCGGTGCGTTGCCGGCGTCGAATGCGGCCAGGAAATAGCGCTGCATGTCG
TGCACCAGCAGCGCGACACGATCGCGCTGCGGGCGCCACGGGCCGCGCGCCTGCGGCAGT
TCGGCGGCAGTCGGCAAGGGGTAATCGGTGATACGGGGCAGCGCCATCAGCGCGTTCCTC
CTGTCTGTTGCAGATGACGCGCACGCAGCTGCGCGCGCAGTTCGCGGCGGCTGATCTTGC
CGACCGCGGTGGTATCGAAACTGTCGACGAACACGACCTGGTCGGGCACCTTGAACGCGG
CCAGGCCGCGCCCGCGCATCCAGGCCTTCAGTGCCGGGGCCTTGATCGGCTCACCCTGCT
GGATCACGAACGCGCAGCTGCGCTCACCGAGATACTCGTCAGGAATGGAGACCACGGCGG
CGTCGAACACGCCGGGGTGGGCCAGAAGGTGATCTTCGATCTCCTCGGCGGAGATTTTCT
CGCCCGCCCGGTTGATGTGGTCACCGGCACGGCCCTGCACCACCAGGTAGCCTCCGGGCA
GCTGCTGCACGCGGTCGCCGGTGCGGTAGAAGCCGTCGTCGGTGAACGAACGCGCATTGG
CCACCGCATCGTTGTGGTAGCCACGGATGGTGTAAGGGCCGCGGGTCAGCAGATGCCCTA
CCTCGCCTTCCGGCACCGGCTGGTCATGGTCATCGACCACGCGCACCTCGTCGTCCGGGC
TGATCGGCCGGCCCTGGCAGGCTACGATCAGTTCTTCCGGATCATCCAGCCGTGTGTAGT
TCACCAGGCCTTCGGCCATGCCGAACACCTGCTGCAGGGTGCAGCCCAGGCCGTCAATCA
CCCGCCGTGCGGCTTCCGGCACCAGTTTGGCCCCGCCTACCTGCAGTACCTGCAGGCTGG
ACAGGTCGTGCTTGCTGGTGGCGGCGGCCTGTGCCCACAACAGCGCCAGCGGCGGCACCA
GCCCACAGCAGGTCACTTGCTCACGCGCGATCAGCGGGAAGGCCACGTCCGGCCCCGGAC
CGGGGCTGAGCACCACGCGGGCACCTGCATACAGCGCGCCGAAGAAACCGGGCGAGCTCA
TCGGGAAGTTGTGCGCGGCCGGAAGCGCGACCAGGTACACGCTGTCGCGGTCGATGCCGC
AGAGGTCATTGCTGGCACGGAACGAGTAGATGTAGTCGTCGTGGGTGCGTGGAATCAGCT
TGGACAGCCCGGTGCTGCCACCGGAGATCTGCAGGAACGCCACCGACTGCGGGTCCGGGT
CGGCCGGCAGCTGGTTGCGGTCTCCCTGCAGCGCCTCGAGCGTGGTGAACTCTGCTGCGT
CGCCATCGATGACCACGTTGCGCAGTGCCGGCACCTCGGCCTGCAGCGCCCGCGCCAGCC
CGCGATGATCAAAGCCATCGTGCAGGTCGGCAGTGATGTAGGCACTGGCTTCGGCCTTGT
TGGCGAAGTGCACCAGCTCGGTGATGCGGTGCGCCGGCAGCGCGTACACCGGCACCAGGC
CGGCGCGGAACAGCCCGCATACGGTGGCGATGAACCCGGCGGTGTTGCCCAGCTGTACCA
GCACCCGCTCACCGGGTTGCAGGCCGAGTGCCAGCAGTCCGGCACCGATGCGACCGGCCT
CGTGCCACAGCTGCGCGTAGCTCAGGCGCACATCGCCAGCGACCACGGCGATGTCATCAG
CGTAGCGTTCCGCACGCTCACGCAGGAACGCCGGGAAGGTCTCGCCGCGCCAGTAGCCCG
CCTCGCGATAGCGCGCCACCAGCGCATCGGGCCATGCCTGCTGCAGTGGCAGGCGGGAAG
AAACAGTGGGCGTGTTCATGCAGCAGGCTCGATGACGGGCGCGGCGTCGTGGACGCCCAA
CGCGTTCAACAGGGCGGCAAACTTCGCCGCGGTTTCGGCGACCTCGGCCTCGGGCTGCGA
CTGGGCAACGATGCCGGCGCCGGCGTACAGGCGCAGCTGCGTGCCCTGCAGGCGTGCGCA
GCGGATCGCCACATACCAGTCACCATCCCCTTGCGCATCCAGCCAGCCGACCGCACCGGC
ATAGAAGCCACGCGGCACCGGCTCAAGCTCGCGGATACGCTGCAGTGCCGCCAGCCGGGG
TGTACCGCAGACCGCCGGCGTTGGATGCAACTGCGCCAGCAGCTCGGCCGCCGATGTCTT
CGGATCCTTCAGGGTGGCGTGGATGCGGGTGCCGAGATGCCACATGCTGGCGGTGGCATG
CAGCACCGGGCGCGGCTGCGCATCGATGTGGCTGCAGTACGGCGCCAGGCCCTCGATGAT
GGCCTCGACCACGTGGCGGTGCTCGTCATGGTCCTTGTTCGAAGCCAGCAGCGCCTGCGC
GGCGCGCTCGTCCTCGGCGGCATCGGCACTGCGGCGCGCGGACCCGGCCAGCGGGTGCGA
CAACAGCTCGGCGCCACGCTTGCGCAGCAGCAGCTCCGGTGTTGCGCCGACCAGCCAGGC
CGGTGCGTGCCCCGGTTCAACCGGAAGCGGCACCGCATAGGTCGCCACCGAGGGATCCGC
GCCCAACCGCGCCAGCAGCACCTCTGGAGACAGCGCATGGCGGCTGTGCGCCAGCAGGCT
GCGCGCCAGCACCACCTTGTGCAGGTCCTGGTCGGGCGCGCGCAGCGCCTTCACTGCCGC
GGCAACCGCGGCTGCATAGTCCTGCGCTGCGGGCTCCGCCTGCAGCGGACCCTGCAGCGC
CGGCGCCGCCCGTGGTTGCAACGGCAGGGCCGGCAGCAGGCGCTCGGGCTGGTACAACGC
GTCGTCGGCACGCGGTTCGAATGGCACCGCACCGACCAGCAGGCCCGGACCGCCACGCTG
CTGGGCGAAGAAGGCCGCAACGCGCTCCGCCAGGGTTGCCAGCGCGCCACCCGGCAGCGC
GAGGCGGCAACCGCGTGCGTGCACATGCTGGCCGGCATGCTGCAGCAGGAACAACGACGC
GTCGTCAGTGCTCTCCAGCGGCGCGGGCGCAGCCTCCGGCCACGCGCCCTGCATCAGGGA
ATCGTTCATGGGGTCTCCTTCATCCGATGCGCTGCAGCCAGCGCGCACAGCAACAGCAGC
AGCGCGCCGACCAGCAGATATGGCAGGCTGGGCCCGCCGCGATACAACAGCGTGCCGAGC
ATCGGCCCGGCCACCATGCCCAGCCCCTGCGCGGCAGCGACCGTGCCCGCCGCGGCACCC
TGCTCGTGCGCTTCCACCGCGTCGGCGGCCAGCGCCTGGAACGAGGGGAATACGAAGCCC
ATGCCGAACGCGGCCAGCGCGTATGCCGCCGGCAACTGCCAGCCCTGCTGCACGCCCGCC
ACCGAAGCAAAGCCAATGCCGGAAATCAGCGCGCCGAGGATGATCCAGCGGCGCGGATGC
ACCTCCAGCTTCATCACCAGCGCCTGCGCCAGGATCAGGCCGATGCCGACCGCGGTCAGC
GCGATGCCGGCCATGCGTGCACCAGCGGCAGCATCCAGGCCCAGGCGATCAATCGCGAAA
AAGCCCACCGTCACCTGCGCGATGGTCACCGAGACCATGGCGATGAGCGCCGCCAGCTGC
GGCAGGCGCAGGCGCGGGTCGAGGCGGCTCATCGGCGCGCGGCGCTGTGCGGACGCGCCA
ACCACCGGCGGTGTAGCCGGCAGCCGCCAGGCCAGCAATGCCAGTGCCAGCAGCGGCAGC
AACGCGGCCACGTACAGCGCCAGCGAAAGGTTGGTATAGGCAAGCCAGCCGGCAGCGGCC
GGCCCGAGCACCATGCCCAGCGCATTGGCGCTGCCCAGTCGGGCGAGGAATTTCGCACGT
TGGCCGGTCGGTGCCTTGTCGGCGATGATCGCGGCTGCGGTGGGCGGCACCGCCGCGTAG
AACAGGCCGATCAGGCCTCGCGCACCGACCAGCACCAGCACCGATACCAGTACCGGCGGC
ACCGCCTGCAGGGCAACGTCGATGAACACCGCCAGCGCGATGTAGACCACGGTGTAGGCG
CTCATCGCCAGCATCAGCACGCGCTTGCGGCCGATGCGGTCGCTGAGCTGGCCCCATGGG
CGCGCGGCCAGCATCCACAACGCGCCCGCGGCGGTGACCGACAGTCCGGCATGCCACTCG
GACAGCCCGAGCATGCGGACCACCGGACCGATCACGGCGACGAAGGACATCATCGCCATG
GTGCCGATCAGGGCGGCCACTACCAGCGCCGGCAAGCCGGGAACGACGGGACGTGCGTGC
ATGGAACACCAGCCGTAACAGGAAGGGATCGCCGGGCGCACGTGCGCCCCGCCCGGCGCC
GGCCCTGCTCAGGACCGGACGCCATCCTCAAATGATAACGGCTCGTATTTGCATTTGATA
CCCATTCTCTTGAACGGGCACGCAACAGCGACTTCAGCGCACCGCGCGCAGGCCCAACAG
GCCACGGCGCTTGAACCACCATTCCAATGGCAGCGTCACCAGCGGCGGGATGGCTGCCAG
TAGCGCCAGCGCACTGGCCCACCACGGCCAGCGCAGGCGCAACGCCGCGAACAGCGTCAC
CGCCACATAGAGCAGGAACGCCACGCCGTGCAGGGGTCCGAACAGCTTCACCAGGGCCAC
GTTGGCCATGGGGCCGTACTTCATCCACATGCCGATGAGCAGGCCGGCCCAGGTCACGGC
CTCGATGAAAGCGACCGCGGCGAACAGGCGTCCGCTCGGGTGCATGGGGGAACGTTGGGT
CACACGGGGCTCCGGCAGCGGGGTATCAAATGCGAATGATACGCATATGCACACTGCATG
TAGAGCCGAGCCGTGCTCGACTGCTGGAGCGTGTCCACCAAGGTGGACACCTACCGGGGC
ATATTCGGCAGAACCTGCCCCCCGATCTCACGCAACACCGCGTCCATCGGCCGCCCGTTG
TCGACCAGATTGAACATCACGTGCGCCACGCCCTGCCCATGCACGCGCAGCAGATAGTCA
CGCAGGCCATCGCGGCCGACCTTCAGGCCCAGCGGCAGCGGCTCGGCTGGCGCCTGCGGA
TCTGCCTGCAGATCCAGAAGCATCGACTGCACGAATGGCTTGCCCGGCCCACCGCGCTGC
ACCAGCGCCTGCTGCCACAGGCCGATGCGCCCCTCCTGCGCGGCCTCCTCACGATGATAG
GTGGCCCAGCCTTCGGCCTCGCGCGCGATCCACTGCAGGCTCTGCCGCGCGGTACCCACC
ACCAGCATCGGGATGCGGGTAGCCGGCGCCGGCAGCACGTCGAAGCCACCCGTGGCCTGC
AGTACGGCGGTCCGCGCATCGGCCTCCGGTGACAACGCCGCGCGCAGCAACGTCCAGCGC
TCACGGAAGGTCGCCGCCCTGCCCTCCAGATCCTCGCCGAAGGCGGCGAATTCTTCCGGG
CGGTCACCCGAACCCAGGCCCAGCACGAACCGCCCTGCACTGATCCGGTCCAGGCTCAAG
GCCGACTTCGCCACCTGCAACGGCTGGCGCAACGGCAACACGATGGCGGCGGTACCGACC
GTGATGCGCGTGGTCGCGGCGGCCAGCATGCCCAGCCACAGGAAGGGGTCGTCCAGCGCG
CTCGCCGTCGCGTCCGGACCCTGCGGCACCATCAACGGTACATCGCGCGCCCACAACGCG
GCGAAACCAAGATCGTCGGCCAGCCGCGCAATGCGCCGCGCCGCGCCCGGATCGGCCAGC
CCATGCGCCGCAACGGGCGTCATCAGGCCCAGGCTCAGTCCCTGTTGCGGAAACAACGAA
GCGTAGGCGGGATTGAATTCACTCATGGGACCAGCTTAGCGTGCAGGCAACCGGCGACGA
TCACACGCCACACGCCACAGGAAGATCGCTGCATGCCGAGGATCCGCCCCGCCCACATCG
ATGACATGCCCGCGATGAGCGCGGTATGCCTGGCCGCATTCACTGCGGCCGTCGCGCCCT
CGCTCAGCGCGGCCGGCATTGCTACGTTCGGCAGTGTCGCCGCCGCCGATGCGTTCGCTG
CACGCCTGCAGGGTGACAACCACATCCTGGTGGCCGAGCAGGATGGCCGCATCCTCGGCG
TGGTAGAGCTGAAGGAAGGCCGCCACCTGGCGATGCTGTTCGTCGATCCCGCCTGCCAGG
GCCAGGGCATCGGCCATGCCCTGTTCGAAGCCGTGCTGCCGCACCTGCGCACACCGGTGC
TGACCGTGCGCGCCTCGCTCAACGCAGTGCCTACCTACCTGCGCTATGGCTTCGTGCTGG
ACGGTGATGTCGGCGAGTTCAACGGGCTGGTGTACCAGCAGATGGTGCGGGCAGCCGCCT
GAGGGCAGCGGGTGTCATGCCCCGCTGCACGGCCGATATAAGCAAACTGAATCAGCACAC
TCCCCGGCCATTCCTACAATGGACTGTCCCCCCTTCGAGATGCCGCCGATGCGCGTCGCG
CTTTCCGTGTTGCTGCTGGCTTCGGCGCTGAGCGCCTGCACCCCGGCCCCGGTGTCCACC
GCCAGCTCCGCCGAGGCGCCCGCGCCGGCGTCCGCCATCGCCTGGCGCCAGGGCGATGTG
GACGATGCCTTCGCCGAGGCCGCCGACAGCGGAAAGCCGGTGCTGCTGTACTGGGGCGCG
GTCTGGTGCCCGCCGTGCAACCAGCTCAAGGCCGGCCTGTTCAAGGACCCGGCGTTCATC
GCGTTGACCGGCAAGTTCGTGCCGGTCTACCTGGATGGCGACGAGGAAGGGGCACAGGCC
TGGGGCGAACGCTTCGGGGTGCGCGGCTATCCGACCCTGATCGTGCTGGACCCACAACGC
ACTGAGCTCACCCGCGTGGCCGGCGGCAACGACGCGGCCGAACTGACCCGTGCGCTGACC
GTCGCGGCCGGGCGCCGCAGCGCCATCGCCGCCACCCTGGCGACGGCACTGGCCACGCCG
GACAGGCTGGCCGCCGAAGACTGGCAGGTGCTGGGCGACTACGGCTGGGAAGTCGACGCC
AACCGCCTGGCCGGCGAGCGCAGGAGCCAGGATGTGCTGCGCCAGCTGTCCAAGGCCGCA
CCCGACGCGGCGCTGCAACGCCGCTTCGCCCTGCTGGCCCTGGCCACCGCCGACACGCCC
GCCAGCTCGCCCACCGAGGTGCGTGAGCTGCTGCAGGCAGTGCTGGCGCAACCTGCCGAA
GTCCGTCGTAACCGCGAACTGCTGGGTTACGCGGGCGCGACGCTGGTCAAGCAGGCCAGT
GCGGGGCCGGCCACCAGCAACACGCTGGGACGGCAGCTGCTGGTCGCACTGGAGCGCGCA
GATGCCGAGCGCGGTGATCGCGCCGACGACGCGTTGTCGCGTGCGCTGACCGAAGTGTCG
CTGGCACGTCAGCAGCAGCCCAACGGCCCACTGCCCGCGGCCCTGGTTGAGCGGGTCAAG
CAGCGCGTGGCCGCTGCCGATGCCGCCGCCACCGATGCGCATGCACGCCAGGCCACGATC
AGCAGCGCGGTCTACGCACTGCGCCAGGTCGGCGACGACGCGGGCGCCGAGGCGCTGTTG
CTGGCCGAGCTGAAGCGCAGCGAGCAGCCGTACTACTACATGCCCGAGCTGGCCGAACTG
GCCGAGCAGCGCGGCGACACCGCCGGCGCACTGGAGTGGCTGAAGCGCGCCTACGATGGC
GCGCAGGGCCCGGCCACCCGCGTGCAGTGGGGCGTGCTGTACGTGGAGGGCCTGTTGAAG
CTGGCGCCGGACGATGCACCACGCATCGAGCAGGCCACCGCCTCGCTGATCGCCGAACTG
GAAGCGCAGCCGTCGGGCTACCACCAGCGTACCCGCCAGCGTTTCGAGCGCCTGGCCGGG
CAGTTGAAGACGTGGAGCGGCAAGCACCAGGGCGCCGAAACACTGGCGCGGCTGCAGCAG
CGGATGCAGCAGGCGTGCGGGGAACAGGTTGATGGTGCGTGCAAGGATTGGTTGAGTTGA
GTTGATGAAGGCGCTGGCGGCTGGTTCGCCTGCCGGCGCTTTTGTTGATATCGGCTGTGA
CGGGGGAAGGGGCTGGCCGGGACACGCCGTAAACCCATCCTTGGGGGCTCGATGGCGCCA
TCCATGGCGCCAACGGTCCCGGCCAGCCCCTTCCCCCGCCACCCGACGGTTTCCTGCGAG
CGCGGGCAGCACAACAGCGCGCCGGTGAGGTTCGAAAAGCGGGTTCTGGTAGTGCCGGCC
GCTGGCCGGCAACCCGACCTTCGCTGATTGCCGGCCAGCGGCCGGCACTACCATGCCGCT
CCTGCTCCTGCCTTTGACTCCGTCTCCGCGCCAGCGCAGGGAGCTGTCCTGCAGGGGCTG
ATGGGTCAGCGCAGGACCGGTGGCGCCACGGATGGCGCCATCGAGCCCCCATGGATGGGT
TCACGGCGTGTCCTGCGCTGACCCATCAGCCCCTGCCTGCCAGGAAGAATCAAGGCGACG
AACGCGCACGCATTTCAATCCCGCCCCTTGACCTCAACCAATGTTGAGGTGCGATAACAA
TCTCCCCACGGCCAGCCCCTGGCCTTCCCCACGGAGATTGCTTCGATGTCGTACTCGCTT
CCCCCGCTCCCCTACGCCTACGACGCCCTTGAGCCGCACTTCGATGCGCGCACGATGGAG
ATCCATCACAGCAAGCACCACCAGGCCTACGTCAACAACCTCAATGCCGCCATCGAGCAG
GCCGGCATCGCCGAGCTGCCGGTCGAGGCGCTGATCGCCAACCTCGGTGCCGTGCCCGAG
GCGCAGCGTGGCGCGGTCCGCAACAACGGCGGTGGCCACGCCAATCACAGCCTGTTCTGG
ACCGTGCTCAGCGCCGACGGTGGTGCACCCGATGAGGAACTGGCCACCGCCATCGACCGT
GACCTGGGCAGCTTCGATGCCTTCAAGGACGCCTTCAGCAAGGCCGCGCAGACCCGTTTC
GGCAGCGGCTGGGCCTGGCTGACCAGTGATCGCGACGGCCGCCTGCAGGTCGAAAGCAGC
GCCAACCAGGACAGCCCGCTGATGGGTGCAACCGTGGGCCTGTCAGGCAATACCCCGATC
CTCGCGCTGGACGTCTGGGAACACGCCTACTACCTGCACTACCAGAACCGTCGCCCGGAC
TACATCGGTGCGTTCTTCAACATCATCAACTGGACCGAGGTCGGCCGGCGCTACCGCCAG
GCCCGGGCCTCATGAGCGGCGAGACAGTGCCGTACGCCGGGCCGTGGGCGGGGGTCTTCC
CCGCACCGGCGCCGGTGCCGTCGGTCGAGATGCCGCCGCGTGCCCTGCGGCGGCTGCTCG
GCCATTTCCCGACCGGCGTGGCCATCGTCTGCGCGCGCGATGCACAGGGCAAGCCGGTCG
GCCTGACCATCAACTCGTTCGTACCGGTCTCGCTGCAGCCACCGCTGGTGCTGTGGAACC
TGGCGTTGCACGCGCAGAGCCTGTCCACCTTCCAGCGCGCCACCCGCTTTGCAATCAGCG
TGCTGGCGGCCGACCAGGAAGCGCTGGCCCGGCGCTTCGCCGATCCGCAGGTCCGCAATC
GCTTCGACGGCCTGGCATTGCTGGATGACGACGAGGACGCCCCACCCCGCATCGCCGGTG
CGGTCGCCCATCTCACCTGTACTCGCCACGCACAGTGGCCGGTGGGCGATCACCTGCTGC
TGGCCGGCCGCATCATCGACGTGCACGAGAACGGCGGCGCGCCGCTGCTGTTCCATCGCG
GCCGCTTCCAGCCCGGCCCGGCCGAACTGCTGGTGGAGGTGCGCGGATGAACATCGAAGC
TCTGGAATGCATGCTCGCCGCCGGCAAGGATGGCGCGCTGCTGCGCTTCGGCCTGGGCAA
GGGCTGGCTGGATGCCGGCAACCCGGTGCGCGCGGCCACCCATCTGGGCCGCTGCGTGGT
GCTTGATCCGCAGTATTCGGCGGCCTGGAAGCTGCTCGGCAAGGCCTGGCTGGCCAGTGG
CCAGCCGCAGGCAGCGCGCGAAGCCTGGCAGCGCGGATTGAGCGTGGCCGGCAGCAAGGG
CGACCAGCAGGCACGCAAGGAAATGCAGGTGTTCCTGCGCCGCCTGGACCGCGAGCAGGC
GGAGCCGGCGAAGGCGGGCTGAGTTGATCAGCCCGCGTTGGCCGATGCCGGTGCGGACAT
GATGTCCGACATCGGCAGGCGGCGCGGCTTGCTCGGGAACGCGTGGCGCAGGATGCGCCA
GACCACCTGGCCGAACTGGCGCGGCAGCGAGCCGTTGTTGTAGTGCTGGCCGTAGCGACG
GCAGATGTCCTTCACTTCCTTGGCAATGGCCGCATAGCGGTTGGCCGGCAGGTCCGGATA
GAAGTGATGCTCGATCTGGTGGCTGAGGTTGCCCGACAGCACGTTGATCAGGAAGCCGCC
GCTGATGTTGGATGAACCGCGCAGCTGGCGCAGGTACCAGTGGCCGCGCGATTCATTGCG
CAGGCATTCCTTCGGGAAGGTTTCCGATTCGGCGGTGAAGTGGCCGCAGAAGATGATCAC
GTAGGTCCAGATGTTGCGCAGTCCGTTGGCCACCATGTTGCCCAGCATCACGGTGAGGAA
GAACGGGCCGGCCAGCAGCGGGAAGAACACGTAGTCCTTCAGCACCTGGCGGGCCATTTT
CCGCGCCACCGGGCGGGTCTGCAGCCACATCGCACGGCCGCTGATACGGCCCTTCAGCCA
GCGGCCCAGGCGCAGGTCCTGCGCGGCCACGCCCCACTGGAACAGCAGCGCGAAGATCGG
CGCGATGATCGGCTGCAGCAGGTAGAACGGCTTCCAGCGCTGCTCCGGGAAGATGCGCAG
CAGGCCATAACCGATGTCATCGTCCATGCCACGCACGTTGGTATAGGTGTGGTGGCGGAA
ATTGTGGGTCTTGCGCCAGTTGTCGGCAGTGGCAACGATGTCCCACTCATAGGTATTGCC
GTTGAGCTTGGGGTCGCCGGTCCAGTCGAACTGGCCGTGCATGACGTTGTGGCCCAGCTC
CATGTTCTCCAGGATCTTCGACAGCGCCAGCAGCAGCGTGCCGGTGATCGCGGCCGGCCA
CAGCAGCGGCATCCAGAACAGTGGCGAGAACGCCGCCAGGAACAGCAGGCCACGGCCCCC
CACGCCAAACCAGCGCACGGCGGCGGCCACGCGGCGGATGTAGCGGGTATCGGAGGCGCC
GAGGCTGCCGATCACACGGTCGCGGATCGCGTCGAGTTCCTCACCGAAGGCATGCATCTC
GGCAGTACTCAGGGCACGGTCGGTAGCGCGGGTCATGGCAGGCGTCCTCAGAGATCCAGG
GTCAGGTCGGTGGTCGGTGCGCTCACGCAGATCCGTACCGGCTGCGCCGATTCGGACTGC
AGGTCGCCGGTGCGCAGGTGGCGGGTGGCGCCACTGACGCGGTCACAACTGCAGGTGTTG
CAGATGCCCATGCGGCAGCCATGCCTGGGCTTGATGCCATGGGCTTCCAGGCTTTCCAGC
AACGAGCTGCCACGCGGCACGCTCAGCTGGCGGCCACTGCGCGCCAGCGTCAGCACGACC
TCCCCTTCACTGCTGGCGTCACGCAGCGGTGCGGGAGGAGTGAACGCTTCCGCCTGGAAA
CCGGCAACCTGGTGCGCCAGGCGTTCGCGGGCGGCGGCAACGAAGCCGTCCGGGCCGCAG
GCCAGCACATGGCGCTGCGCCAACGGGGTGTCATCGCCCGCCACCTGCAGGTCGTGGGCA
TCGATACGTGCGGCGGGCACATCCCCTTCGCGGGTGGTCAGCAGGTGCACACGCAGGTTC
GGCTGGCTGGCGGCCAACGCCTGCAGCTCATCACGGAACTGCAGGTGGGCGGCGCTGCGT
TCCCAGTAGAACAGGTCCACCGGCGCTGCCAGCGGGCGCTGGCAGGCGTCGCGCAACAGG
CTGCGCATCGGCGTGATGCCACTGCCGGCAGCCAGCAGCAACACCGGCGCCGCAGCCGGC
ATGTGGAACTCGCCGAAGGCGGCATCGAGGCGGAACAGTTCGCCCGGCTGCGCGTGGTTG
ACCAGGTGCTGGCTGACGAGGCCGCCGTCGATCGCCTTGACGGTGATCGCCAGCTCGCGC
CGACCCAGTGCGGTGGGGCTGTAGCTGCGCTGCCACAGGCGCCCTTCAATCTCCACGCCC
AGGGTGACGTGCTGGCCGGCGCGCATGCCGGCCCAGTGCCGGTTGGTGCGCAGGACCAGG
GTCGCCGCGCCCTCGCCGGCCGGCTCTCGCCGGACCAGGCGGGCCACCGGCTCGCGCAGG
GTCCACAGGGGATTGAGCTGGCCCGCCCAGAAATCGAACAGCGACGGCGAGACCCAGCGG
TACGGAGAGAACAGGGACGGACGGACGACAGCGCTCATGGGCGAACTATACGGGCGCACA
TACACCTGTGTATACATGTGTATATTGAACCGGATTGGGTATGATTCAGCCTCGCCCCAC
CGGAACCCCCATGGCCGCCGCCACCGCCTTGTCGACGCCTGAAGATGCCAACAGCCCGGC
CCGCCGTACGGTGAGCCGCGAGGACCTGCTGGCCGCCGCCCTGAAACTGATCGGGCCGCA
CCGCAGCCTGTCCACGCTCAGCCTGCGCGAAGTGGCACGTGAGGCCGGCATCGCGCCGAA
CAGCTTCTACCGGCAGTTCCGCGACATGGACGAACTGGCCGTGGCGCTGATCGACGCCGC
CGGCCGTTCGCTGCGGACCATCATCGGCGAGGCCCGCCAGCGCGCCACCTCCACCGCCAC
CAGCGTGGTGCGGGTTTCGGTGGAGACCTTCATGGAACAGCTGCGCGCCGACGACAAGCT
GCTGCACGTACTGCTGCGCGAAGGCGCGGTGGGTTCGGACGACTTCAAGCACGCGGTCGA
ACGTGAGCTGCACTATTTCGAGGAAGAGCTGCAGCACGACCTGGTGCGTCTGGCCGCGCT
GGACGGCGCCGTGCTGCATGCCCCGGAACTGGTGGCCAAGGCCATCACCCGGCTGGTGTT
CGCGATGGGTGCCACCGCCATGGACCTGCCGCCGGAGAAGGACCCGGAGCTGATCGAAGA
GATCTCCACGATGATCCGCATGATCATCGTCGGCGCCCGCACGCCCGCCGCGTTCCGCCG
CGGCTGACGATCGCCCCCGGGGTCGGATCCCTTTCCAGGGGAAAGGGCTCTGACCCCAAC
CACACAGCAACACCAACCTCCGTGCATGACCACAGGCAGGGTTGTGGCCGCCAAATGTAA
TGTTATAACACAGCCATGATCTGGCTCGATCGGGGTTCCGCTCGGAATGACTGCGGCGTC
ATTATATAGCACTTGCTATATTGATAAGCCACTGCTTTCATATGCGTCAGCCAGGTCGCC
CTCGCCGCCTTTCTTTCCCCCAAGGACGACGCCCTCATGCCCGTTGCCACGCCCCTCTTC
GATCGGCTGCCCCTGGCCGCCGCCATTGCCCTGACCCTGCCGCTGGCTGCACTGGCCGCC
ACTCCGAAACCGACCGAACTGGACCGTGTGCAGGTCAAGGTGAGCACCGCCACGCGCAGC
GAACGCCTGCTGTCGGACGTGCCGATCCGCACCGAGGTGCTGCGCAAGGAAGACATCGCG
CTGCGCGCGGCCACCGACTTCTCGCGCGCCGCCGAGCTGATCAACGGCCTGCGCGTGGAG
AGCAACTGCCAGAACTGCAACACCAGCGAAGTGCAGCTGCTGGGCCTGCCCGGTGCCTAC
AACCAGCTGCTGTTCGATGGCATCCCGCTGCTGTCCACGCTGGGCAGCGTGTACGGCCTG
GAACAGATCCCGGCCGGGTTCGTCGACCGCATCGAAGTGGTCAAGGGCGGTGGCTCGGCG
CTGTACGGCCCGGGTGCGGTTGCCGGTGTGATCAACCTGATTCCGCCGCTGCCGGCACGC
AGTGGCGGCCATGTCCAGGCCGGCGTGGATGTCCTGAAAGGTACGCCGCAGAAGAACGCC
GACGTGCGGCTGGACCTGGTGGCCAGGGACGCAGACGCCGGCCTGTCGGTGATTGCCCAG
CGCAACTGGAACAACGGCATCGACTACAACGGTGACGGCTACACCGAGATCACCCGCAAG
AACCTCAAGGTCGGCGGGCTGCAGGCGTGGTACGCGCCCACACCGGGCACGCGGCTGCGC
CTGGACCTGCAGGTGACCGATGAAACCCGCCGCGGCTGCAACCGCCTGGACCAGCCCGAA
TACCTGGCCAACATCGCCGAATCGCTGGATACGAAATACCGGCGCGGCAGTGTGTCGTGG
GACCAGGAGATCACTGCCGACGTCGATTTCCGCCTGGCCTACGCCTTCGCCGACATAGAC
CGCGACAGCTTCTACGGCGGTCTCGGCGACGTAGTCACCGATCCGTCCGCACCCGGCTAT
GACCCGTCGCAGCTGGACCGCAACGTGGCCGGCAGCGCGGCCTCGCGTTCGTGGCGCCAG
TACGGCCGCACCCACAACCCGCTGCACTACATCGACAGCCAGTTGAACTGGCGGCTGGGC
GCGCATGCGCTGGCCTTCGGCGTGCAGTACAAGCACGAGGCGCTGCGCGACGACAACCGC
ACCGGTGACGGGCAGCGTCTTGCGGTGCTGGAGGATGCGACCTTCCACAACCTGGGCGCG
TTCATCCAGGACGAATGGAGCCTGCGCGACAACGTCGACCTGGTGCTGGGTGCACGCGTG
GACAAGAGCTCGGAACTGGACAGCGCGGTGTTCTCGCCGCGCATCGCGCTGGCCTGGCAG
GCTACACCGAACCTGAAATGGCGGGCGGGCATCGCCACCGGCTTCCGTGCTCCGGAGATC
TTCGTTGAGGATGTGCATGTCGATACGCTCGGCGGCGAGCAGGTGCGCGTGCGCAATACC
GATGGCCTGAAGGAGGAGCGCGCGTTGACCACCCTGTTCGGCTTCGACTGGCGCTCGGAC
CCGGCCAATCCGGTGTGGAGCTGGGATGCTACCGCCTCCTATGCACGCATCCGCGATACC
TTCGCGCTGGGCGAGATCCAGCGCAGCGATGACGGCCAGCTGAGCCAGCTGCGTTACAAC
GCCTCCGGCTCGGACGTGCTGGGTGCGGAAACCAACCTCGGCTGGCAGCCGTCGCCGCAG
TGGCGCCTGACCGCCGGCGCCTCGTGGTACCGCTCGCGCTTCCGCGAGCCGCAGCGCATC
TTCGACGACAGCGGCGACGGTGGCGACACCGTGATCGAAAGCCGCGACTACCTGAAGACT
CCGCGCTGGACCGGCTTGGCCCAGCTCAGCTGGATGCCGGCCGAACCGTGGGAGACCTTC
GTCGCGCTGCGCCATACCGGGCCGATGTCGGTGCTGAACAACCGGTTGGGCGAACTGCAC
CGCACGCGTTCGTTCCTGGTCACCGATCTCGGGGCGCGCTGGCACCGTCACCTGGGCGCA
CAGGCGCAGCAGGAAGTGTCGGTGGCCGCGGGCGTCAAGAACGTGTTCGATCAGCGCCAG
AAGGATCTGGAAGTGGGCGCGCTGCGTGACAGCGACTATGTCTACGGGCCGCGCTTCGCG
CGCTCGTGGTATGTCAACCTGCGCTATGCGTTCTGAAGCGCTGCGAGCGTTGGTGCTGGC
CTGTGCCGTGCTGCCGACCGCACCGACGGTGGCTGCGGACCTGCACGCGCAGGTCTCGGC
CTCGTTGATGCGGCCGGAGCAGCGCTCGCTGCGGCCGATGCAGAGGTCGCCGCCGCCGAA
GCTGGTCGCGCTGTACTTCGGTGCCGACTGGTGCGCACCGTGCCATGCGTTCGTCCCCAC
GCTGCGCAGCGTGCGCGACGCATTGCGCGAAGCCGGCGCCGATACCGAAGTGGTGTACGT
CAGCCTGGATGAGAGCGAGAGCGCGCTGCGCCGCTACATGCACGCGCAGGACATGCCGTG
GCCGGTGCTGGACCCGCGCCGCGCCGCGCGCATGCCGGCGCTGCAGGCATTGGCCGGGCT
GGCACCGCCGAACCTGGTACTGATCGATGCCGACGGCACGGTGCTGGCCAACGGCTGGCA
AGGCCGGCGCTATGAAGGCCTGCAGCCGGTGTTGAAGGAATGGATGAAACGGGCGTGTGC
GCAGCAGCAGGCGCGCTGCCCGCCCGATCTGTAGAGTCGAGCCACGCTCGACGCATTCGA
TCACCGTGCGAACGGCAGCCGAGCATGGCTCGGCTCTACAAAAACCGGGATCGCGCGAAC
GGCCGGAGGCCATGGCCCGGTGCTACCGTTACGGCGCCTCGCCCTCGGCCTTGCGCACGA
AGGCTTCGAACAAGGCCAGCGTCTGCTCGCTCACATGGTGCTCGATGCCCTCGGCATCGC
GCCGCGCGGTATCCGCGTCCACGCCCAGCGCCAGCAGGAAACGCTCCACGGTCTGGTGGC
GCTGGCGGCTGGCGTGGGCCAGCGCCTCGCCTTCCGGGGTCAGGAACACGCCACGGTACG
GCCGCTGTACCACCCAGCCATCACGGGCCAGGCGCCGCAGCATCTTCGCCACGGTGGGCT
GGGCCACGCCCAGTCGGGTGGCGATGTCGACCTGGCGGGCCTCGCCGCCGTCGGCCAGCA
GGTCCGAAATCAGCTCGACATAGTCCTCCACCAGTTCCATCCGGTGCGCCTCGCGCACTT
GCCGGAAGCTCTCGACCTGGCGCTCGGCCTCGATCAAGGGGGTGCTTTTCAGCGATGTCG
AATCGTCGGTCTTGCCCACGCCTGCGCCTGTCCTTCCGGTGCAATCCGGTGTTGAACCTG
AATTCTGGACCAGTCACACGATAAAGACGATTGTTTCACATTGCTAATGACTATAGCAGG
AGCTATATTCGGACCCATGAACACCCTGGCGCCCCGCGACCCTTCGGCCTCCACTCCGGC
CAGCCTGGGTGCGCTCAACGCCTCGGTCGCGGTGCCCGACAAGGGCCATTGGTGGCTCCG
CCTGCTGGCCTTCCTCGGCCCGGGCTACATGATCTCGGTCGGCTACATGGACCCTGGCAA
CTGGGCCACTGACCTCGCCGGCGGTTCGCGCTTCGGCTACCTGCTGCTGTCGGTCATCCT
CATCTCCAACCTGATGGCGGTGATCCTGCAGGCGCTGTCGGCGCGGCTCGGCATCGCCAC
CGGCATGGACCTGGCGCAGGCCTGCCGCGCGCGTTACCCCAAGCCGGTGAACCTGGCGTT
GTGGGCGCTGTGCGAGGCGGCGATCATCGCCTGCGACCTGGCCGAGGTGATCGGCACCGC
CATCGCACTGAAACTGCTGTTCGATCTGCCACTGCTGTGGGGTGCGGTGATCACCGCGCT
GGACACGCTGCTGGTGCTGCTGCTGATGAACCGCGGCTTCCGTGCGCTGGAAGCGTTCGT
GATCGCGCTGCTGATGGTGATCTTCGCCTGCTTCGTGGTGCAGATCGCGATGGCTGCGCC
GCCGGTGATGGCGGTGCTGGGCGGCTTCATTCCGCGCGCGCAGGTGGTGACCGATCCGCA
CGCGCTGTACATCGCGATCGGCATCATTGGTGCCACCGTGATGCCGCACAACCTGTACCT
GCATTCGTCCATCGTGCAGACCCGCGCCTACCCACGTACCGATGAAGGCCGCCGCAGTGC
GCTGCGCTGGGCGGTGACCGACAGCACCCTCGCGCTGACCCTGGCGCTGTTCATCAACGC
CAGCATCCTGATCCTGGCGGCGGCGGTGTTCCATGCCAATGGCCGATTTGATGTGGAAGA
CATCGAGCAGGCGCACCAGCTGTTGGCACCGATGCTGGGTGTGGGCGCGGCGGCGACGTT
GTTCGCGGTGGCCCTGCTGGCCTCGGGCCTGAATTCGACGGTGACCGCCACGCTGGCCGG
CCAGATCGTGATGGAAGGCTTCCTGCACCTGCGAATGCCGCCGTGGCTGCGTCGGCTGAT
CACGCGTGCGCTGGCCATCATCCCGGTGGTGGTGGTGATCCTGCTGTTCGGCGACCAGGG
CGCGGTGAAGCTGCTGGTGCTGAGCCAAGTGGTGCTGTCGATGCAGTTGCCGTTCGCGAT
CATCCCGCTGGTACGGATCGTGACCGACAAGGTGACGATGGGCGCGCTGGTCGCACCGCG
CTGGCTGGGCGCGATCGCTTGGGTGATCGCGCTGGTGATCGTGGTGTTGAACGTGAAGCT
GCTGGTGGACACCCTCAACGGCGCATAGCGCGAAGTACCAGGGACGCCTGTGTAGAGTCG
AGCCATGCTCGACTCATCGCACACCGCACGAACAGCAGCCGAGCATGGCTCGGCTCTACA
GATGCAACGCAATCGCGGCCTCGATCTGCTGCGGCGACTGGAACCCTGCCAGGCGGGTAC
GTTCGTCCCCGTCACGGAACAGCGAGAGCGTCGGCGTCTGCCGCAGCCCCAGTTCCCTGA
AGAACGCCTCGCCCAGCACCTCCAGCTGCACGCGCAGCAGCGTGGTGCCCTGCCCCGCGA
CGCTGTTGGCCACCCGGTGCAGCGACATCTCCAGCATCCGGCACCCCGGGCACTGGTCCT
TGTGGAAGTCCACCAGTACGCGCGGGTGTTCGGCCAGCAGCTGCTGGAACTGCTCAGGCG
TGGTGGCGTCGATGATCTGCATCGCTGTTGCTCCAGTAATGGGCCAGGACCGCATCGGTC
CAAGCCTCGATGGCCGCGGCATGGCGCTCGCCATGCGGCATCTGTTCGATCTCCAGCGGC
GGATAGTCGCTGTGGAAGTAGCGGATCAGCCGGTGCACAGCACCGCAGTAGTACTCCTGC
CCCCACTGTGTCTCACCGGTACCGAACACCGCCAGCTGCCGCGGCCGCTCGCCGCGCTCG
GCGATGCCAGCCACCCATGCCTTCATCTCCGAAGGCGTGCGGCCGGCGTTGTCGGTCCAG
CAGCCCAGCAGCACCAGGTCGGCCTCGTCGGCCGCCAGGGACGGCGCCTGCTGCAGGTCG
TCGGCCTCCTGCCAGTGCACGGCATGGCCTGCAGCGCGGCAACGCTCGGCAATCTGCCGG
CCAAGCTCGCGGGTGTTGCCGCTCAGTGAGGCCACCACCAGCAGGATGCTCAGCGCCGTG
CCGGACTCAGAGGTCGTCGAAGCCGTTGTCGACGTTGGTCTTCTTGTAACTTGCATTGCG
CATCTCGAAGAAGTCGGTCTTGGTCTCGGTGAAGTTGTCAGCGTAGGCCTTGATCCACGG
CATCACGTTGTCGGTGGTGTCGCTGTACAGGCGCTCGATGCCGAGCATGCCGGCCATCTT
GTTGGCGCGGTACTTCACGTAGCGCGTCATTTCCTCCACATCGATGCCATCGATGCCGTC
CAGTACTTCCGATGACCACTGGGTTTCCAGTTCGATGGCGTGCTCGAACGCCTGGTGCAC
ATAGGCGGTCAGCTCGTTGGTCTGCAGCTCCGGGTTCTCGCCGATGATGGCGCGGATCAG
CTCGCTGATGAACTTGGTATGGGCCAGTTCGTCGCGGTTGATGAAACTGATGATCTTGCC
GGTGCCGGTCATGCGGTTCTGCCGCACCATGTTGTAGAAGTACGCAAATCCGGAATAGAA
GTTGATGCCCTCCAGGATCGAGGACTGGATCAACGACCTCAACAGGGTCTCGGCGGTCTT
CTCGCGCATGAAGTCGTCATACGCGCCCATGATCGGCGCGTTGCGCTTGATGATGGTCGG
ATGGGTGCGCGCCAGTTCAAATACGCGGTTCTGGTTCGGCAGGTCGGTGATCGAGGCCAG
CACATAGCTGTAACTCTCGTTGTGGATCACTTCCTGCTGGCCGATGATCGCGGCATTGGC
ATGCGCGGCCGGGTCGGTGATGTACTCGGCCACGTTGTAGATGAAGCGCGTCTGCGGTGA
GTCGAGCGTGGCCAGCAGGCCGATGATCGAGTCGTAGGCGTTCTTTTCGCGCCCGGACAG
CTCGCCGTACTGGCGCGCATCGGCCTTCATGTCGACCTCGTCGGGGATCCAGAAGTTGGT
CGACAGCTCCTTGTAGGCCCGATAGAACGACGGGTACGGGATGTCATTCCAGTTCAGGAT
CCCGCTGGTGCGGCCGTTGATGATGCCGGTGCTGCGGTTGGGATGGCGCGGTTCGAGGAT
CTTGATGCGGTCGAGGGGTGTTGCCATGGTCGTCTACCTTCGTATTACGTGCGTTGCAGA
TGTAGAGCCGAGCCCATGCTCGGCTGCTCTTCGCGTCGGAGCCGAGCGTGGGCTCGGCGC
TACAGGGGCCGCAGCGGTCAGCTGGCGCACCACTCGCATTCGCTGATGTCGATGTCGTTG
GAGCGCACGTAGTACGTGGTCTTCAGGCCTTCACGCCAGGCGCTCAGGTGCAGCTCCAGC
AGGGTGCTGGCGCGGATCGTGCTGGGCACGTACAGGTTGAAGCTGATCGACTGATCAACA
TGGCGCTGGCGACGCGCGTTCTGGCGCACGCTGGCGAACTGGTCGACCTTGTACGCCCCC
TTCTCGTAGTACGGCCAGGTTTCCAGCGACAACCCCGGCGCTGCCACCGGCCGCCGGAAG
TCCTTTTTTTCCTCGTAGTAGAACGCGCTGTAGATCGGGTCGATCGATGCGGTGGAACCG
GCAATCTGCGCGGTGCTCATGTTCGGCGCCACCGCCAGCAGCCAGCCGTTGCGCAGGCCG
TGCGTGGCGACCTCGCGCGCCAGGCTGTCCCATGCGGCGCCAGTGTAGTCGCGATCACGG
AAGTAACGCCCGTTGTGCCAATCGCTGCCGGTGAACATCGGATAGCTGCCCTTTTCCTTC
GCCAGTTGCGCGCTGGCCTGGATGGTCAGGAAATTGATGCGCTCATACAGGCGGTCGGCC
AGTTGTTCGGCATCCGGTGAATCCCACTGGATCGCCTGCTGCGCCAGGAGGTGGTGCCAA
CCGAACGTGCCCAGTCCGATGGCGCGGTACTTGCGGTTGGTGATCGTGGCCTGCGGCACC
GGCAGTGCGTTGAGGTCGATCACGTTGTCCAGCATGCGCACCTGGATCGGGATCAGGCGC
TCCAGCACATCGGTGGCCAGCAGGTCATCCGGCGCATGGATCGCGCGGCCGAGGTTGATC
GAAGACAGGTTGCAGACCACGAAGTCGCCGGCGCGGCGTGTGGTGACGATCTGGTCGCCG
CTGACGATCTCCTGGATCATCCGCGTCGGGCTCATGTTCTGCAGGATCTCGGTGCACAGG
TTGCTGGAATAGATCATGCCGGCGTGCTTGTTCGGGTTACGGCGGTTGACCTCGTCGCGG
TAGAACAGGAACGGGTTGCCGGTCTCCAGCTGGCTGAGCATGATGCGCTTGAACAGATCG
ATCGCCTTCACCGTGCGCCGGCTGATGCGCTCGTCGGCCACCAGTTCGGCGTAGCGGTCG
CGGAAGCTGCCCGCGCCGCGCTTCTCGTCGTAGAAGTCCTGCAGGTACCAGCCCTTGGCC
TGCTTCACCTCGTGCGGGTCGAACAGGTACCAGTCGGCACGGCGTTCGACTGCTTCCATG
AACAGGTCCGGCACGCACACCGAGGTGAACACATCATGCGCGCGCAGGCGCTGGTCGCCG
TTGTTGAGGCGCAGGTCCATGAAGGCTTCGATGTCGCGGTGCCAGATGTCCAGGTACACC
GCCACCGCGCCCTTGCGCTGGCCAAGCTGGTCGACCGACACTGCGGTGTTGTTGAGCTGC
TTGATCCACGGCACCACGCCGCCGGAGGAATTGGGCACGCCCCGTATCGGCGCGCCGCTG
CTGCGCACATAGCCCAGATAGGCACCCACGCCGCCGCCGTGCTTGGACACGCGGGCGATG
TCGGTATTGGAGTCATAGATGCCCTGCAGGCTGTCGTCCACCGTGTCGATGAAGCAACTG
GACAGTTGCCCCCCGACCTTGCCGGCGTTGGCCAGGGTCGGCGTGGCCACCGTCATGTAC
AGGTTGGACAGCGCCCAGTACGCCTCGCCGACCAGCTGCATGCGCCGCTCGCGCGGCTTT
TCTTCCTGCATGAGGTACAGCGCGATGGTCAGCCAACGCTCCTGCGGCAGCTCATAGACC
TCGCGGCTGCGGTCGCTGGCCAGATAGCGCGTGGCCAGCAGGTACAGGCCGTTGTAGGCG
AACAGGCGGTCGCGTTCCGGGTCGATCATCCCGCCGGCCTGCTGCAGTTCTTCCTTCGAG
TAGCAGCGCAGGATGTCGTTGCTGTAGATGCCGCGGTCAGCCAGGCTTTCCTGCAGGCCC
ACGTAGGAGCCGTACTTCAGGCCGACATCGTAGAAGCGGTTGCGGCTGGCACGCTTGTAC
AGGCGGCGCAGGTAGATGCGCGCGGCAAACTGCTCCCACTCCGGCGCGACCAGGTCCACG
CGCGATTCGGCCTCGCGGATCAGCAGATCGACCAGGTCATCGGCGCTGATGCTGGGCTTG
CGCTCGACCATTGCCTGCACCACGCGGCGGTAGTCGCTCACATCCAGCTGCGGGAACTCG
GCGTGCACCGCATCGATGCTGCGCTGCAGTCGCCCGGCGTCGAATGGCAGGCGGCGGTTG
CCGGCCTCCTTGGTGATCCAGGTCGGCACGCGCTCGCCACCGGCGCGCAAGGCGTCGCCA
GCGCCGGCCAGATCGGCCACGCGGAAGGTACTGTCGGTCATGGTGGTGAAGCTCCAGGCT
CGCACGCGCGTTGGCGGTCGATGCCATGGCGGCCCTGCACGCGATACCGGCGCACGGGGC
GGTCGGGGTGGGATGCCAAAGCGCGGGAACACCAGATCGTCGGCAACAGCCTGCGCCTGC
GGCCGGTATCCGGGCCGTGGGGGCGATCTGGGTCCGCACGATGGCGGCCGCGTCGACACG
GCAAGCCTTCAGGGGCGGGCCGCGGGACGTTTGCTGCGTGTCCGGCGGCGGCGGCTGACC
GGGAGTGACGACCACAACATAGTGGGGATAATCGGAACCGTCAACACAAGATGCGGCAAT
CACGACATGCCGCGACGATCAGTCGCAGGATGCCGTGTTGCACCTGCGGCGCCTTGTCGA
CAGCGCCTGCGTCCCCAGTTCGGTACAACATCAACTTTCCGCGGAACACCGCCCATGCGC
GCTGCCCAGTACCCTTCCTTCGGCAACCCGGCCGACGTCCTCGCCATTGCCGATGCCACC
CTCCCCGAGCCCGGCCCCGGCGAGGTGCGCATCCGCACCGTGCTGGCCTCGATCCACAAT
CACGACCTGCTGACCGTGCGCGGCCTCTACGGCTACAAGCCGACACTGCCGGCGATCGGT
GGCAGTGAAGCATTGGGCGTGGTCGATGCACTCGGCGAAGGCGTCGACGGCCTGCAGATC
GGCCAGCGGGTGGCCGCCGCCTCGGTGCATGGCACCTGGGCCGAAGCGTTCATTGCACCG
GCACGCATGGTGATTCCGATGCCCGAGGCGATCCCCGACGAAATGGCCGCGCAGCTGATC
GCCATGCCGCTGAGCGCGCTGATGCTGCTGGAATTCCTGCACGTCGAAGCAGGCCAGTGG
ATCGTGCAGAACACCGCAAATGGCGCGGTGGGCAAGTCGCTGGCGATGCTGGCGCGGGCG
CGTGGCGTGCATGTGGCCAACCTGGTGCGCAATGCCGATGCCGTCGCGCAACTGCAGGCG
CTGGGTATCGATCATGTGTTCGACACCTCGGTGGAGGGTTGGAAGGATCGCGTGCGTGAA
GCGACTGGCGAAGCACAGGCCGCGGCCGCGGTGGATTCCATCGGCGGCGACGCCAGCGGT
GACCTGGTCGACCTGCTCGGCCACCACGGCACGCTGGTGTCGTTCGGGGTGATGAGCGGC
GAGCCGATGCGCATTCCCGCCGGTGGCCTGATCTACAGGGAGGCCACGGTGAAGGGCTTC
TGGGGCAGCAAAGTCAGCCAGGCGATGGCGGTGGAGGACAAGCGCCGGCTGGTCGGCGAG
CTGCTGAAGCGTGCGGCCAGCGGCGAACTGACCCTGCCGGTGGAGCAGATCTTCGCACTG
GACGACATTACCCAGGCAGCGAAGGCGGGCGCCGGTTCGGGCCGCAACGGCAAGGTGCTG
CTGCGGCCTTGAGGGTAGGACAACCGGGGTCAGATCCCTTTCCGCTGGACAACCGGGGTC
AGATCCCTTTCCGCTGGAAAGGGATCTGACCCCCAGGAGGAGTGCGGACCAACGGTCCGC
ACCCACCGAGTCAGTTCGTTAAGAACCTGTGATGTATAACTGAATGCGCTTTCGTCATTG
GAAGGCGTACTTGCCTGCATGCGGTACTGACGGCTCCTCCCCCGTTCGGCGTTGTCGCTT
CCATGTACCGCACCACCCTGAACCTGCTTGCCGGCGCGATCGCGCTGGGCCTCACCGCCG
GCGCTGCCGGCGCCGCTGAAACCGCCGATGCCGGCAAGGACAGCACCACCCTGGGCACCG
TGCTGGTGACCGGCTCCAACATCAAGCGCAGCGACACCGCCGGGCCGAACCCGGTGCAGA
TCGTCAGTCGCGAACAGATCGAGCAGACCGGTCGCTCCACCCTCACCGACGTGCTGCGCA
ACCTGTCGGCCAATGCCGGCAACAGTTTCGACGAGCAGTACACCGGCAGCTTCGCCGCCG
GTTCTGCATCGATCGGCCTGCGCGGCCTGTCGCCGAAGAACACGCTGGTGCTGGTCAACG
GCTATCGCGTGTCCAACTTCGGCTTTGCGCTCAACACGCAGGACACCTTCGTTGACCTCA
ACGCGCTGCCGATCAGCGCAGTGGAACGCATCGAAGTGCTGAAGGATGGCGCCTCGGCGG
TGTACGGTTCCGATGCCATCGCCGGCGTCATCAACATCATCCTGCGAAAGAACTTCCAGG
GCGTGGAAGTCGGCGGCGGCTTCGGTACCGCCACCCAGGGCGGCCTCGATGAGCACAAGG
CCAACCTGCTGGCCGGCTTCGGTGATCTCGAACAGCAGGGCTGGAACGTGCTGTTCGGGT
TGGACCTGCTCAAGCGTGATCGCCTCGACGCCGACCAGCGTGCCTACACCCGCAGCGGCG
ATTTCCGCGACAAGCCCGGTGGCCGCCTGGCCGGCTGGTCCACCGCCGGTGGCAACTGGC
TGTCCAACCCGCGCGCACCGCAACCGTTCGCCAACTGCCCGGATGGCAGCCAGCTGCGCC
CGTACAGCGATTTCGGCAGCACCCTGCCCGGCCAGGCCTGCGCCTTCAACGCCCAGCCGT
TCAAGACCCTGCAGCCCGGCGCCGAGCGCCTGCAGGCGTCGTTGAGCGCGACCTACCGCT
TCAACGACAGCGTCGAAGCCTTCGCCGACGTACTGTACAGCCACAACAAGGCCGACCAGA
TCTTCAGCGCGCCGCTGACCGTCGGCCCGGGCCTGCGTGCCTACAACCCGGCCACCGGCA
CCCTGATCGACGTGCCGGCGGTGCTGCCGGTCGGCCACCCGAACAACCCGGGCAGCGCGC
CGCTGCCGTTCGAGTACACCTTCTTCGATCTCGGCCCGCGCCTGAAGGACAACACGCAGG
TGTTCTACCGTGCGCTGGCCGGCGTGCGCGGCAGCGGCGAGCGATGGGACTGGGAAGTGG
CGGCGCTGACCTCGCAGAGCGCGCAGCGCGAATACGTCGACAACTTCGTCAACCGCTACG
CGTTCGAGCAGATCCTGCGCGATGGCAGCTACAACTTCCTCAATCCGTCCAGCACGCCGG
GCGCGTTGGATGCACTGCGCCTGCAGACCAAGCGGCCAGGCTGGTACAAGCTGCACGCGT
TGAACGTCAAGGCCTCGACCTCGCTGTGGGACCTCCCGGCCGGTGCGGTCGGCTTCGCCT
GGGGTGCCGAGTTCCGCAAGGAGTCACTGGATGCGCGCACCAGTGCACAGGTGCTGTCGG
GCACCGAACTGCGCCCGGCCATCAACGTGGTCAACGGCGAGCGCCAGGTCAGCGCCGCCT
ACGCCGAATTGAGCGTGCCGCTGCACCGCACGCTTGAGCTGCAGGTGGCTGGTCGCGGCG
ACCACTACGATGATTTCGGCAAGGCGTTCTCGCCGAAGCTGGCGCTGCGCTGGCAGCCGT
TGGACAGCCTGCTGCTGCGCGGTTCGTTCTCGCGCGGCTTCCGCGCCCCCTCGCTGCCGG
AAATCGCGCCAGGCCAGACCGTCAGCTACGGCTCGGTGATCGATCCGCTGGATCCGCTGC
AGCCCGGTGGCAGCCGTGGCGTGACCAACATCCGCACCGGCAACCCGGACCTGAAGGCCG
AACGCTCGCGCAACTTCAACGTGGGCGCGGTGTGGTCACCGGATGGCGATACCAGCATCG
GCCTGGACTGGTACCGCATCGAGCAGGACAACCTGGTCAAGCCGGACAGCGCGCAGTTCA
TCGTCGACAACCCGACGCTGTTCCCCGGCCGTGTACAGCGTGATGCGCAGGGGCGCATCC
AGTTCATCACCAACCGGTACGCCAACCAGGGCGAACTGACCACCTCCGGGCTGGACCTGG
ACGCCAACCACACCTTCCGCACCGAGGGCTGGGGCAACTTCACCGTGGCCGGCAGCTGGA
CCCACCTGCTGAGCTTCAAGCAACCGCTGGTAGCCGGTCAGGCGCCGTATGAGGGGGCTG
GCAACAATCGCCACGGCGCGTTGCCGCGTACGCGCGGCACCACCTCGCTGAACTGGGCGG
TGGGCGACTGGAGCAGCACGCTGAGCCTGCAGTACGTGAGCGGCTACGACCAGCGCGTGG
CGACGGCCACCAGCAATCCGGGCCTGCGCGACCGCGTCAAGCCGTATCACCAGCTGGACC
TGTACGTGGCGTACGAAGGCATTCCCAACACCACGCTGTCGCTGTCGGTGCTGAACCTGA
CCGACAAGGACCCGCCGTTCGACCCGGCCGGCGGCTCCAACGGTTTCGACATCAGCCAGT
ACAACCTGCGCGGGCAGTTCGTTTCGCTGGGCGCGCGCTACCGGTTCTGATGCGCCACCT
GTAGAGCCGAGCCCGTGCTCGGCTGCTCTTCGGCAACAGGAAGCCGAGCATGGGCTCGGC
TCTGCTGGGGTGTGCGGACCAACGGTCCGCACCCACCGCATCACCGGCTCAGGTGCAGGA
ACTGCAGGTGCCGTTCGTACTGGCTGATGATGTCGTTGATGATCTGCTTGCGGCTGTAGC
CGACCAGGTCGTAGTCCTGGCTGCCTTCGAACAGATGCACTTCCGCGCGGTAGTAGCGCT
GGTTGCGCAGCTGCTGCGCGGCGAACGACGGGGTCAGGTAGCCACTCAGGATCACCCGGT
ACAGGAAATCCTGCTGCTCGCCATGGTTCACCGTCAGCTCCATGTCGCCGGCCTCGAAGC
GCGTGGCCACGTCCCAGCCCTGCCCGCGCAGCTGTTCGGCCACCGCTTCCATCGCCGGCT
TCACCGTGTCATCCATGAAGCGGTAGACCTGGTCGCGCACCGGGAAGTGCATGGCCTGGC
TCAGGCGCTGGCGCCAGCCCTGATGGTGGCGATCGTCACCGATCAGCGGCGAGGGCCGGT
ACTGCAGCGCGCGCTTGCGGTGCGATTCGTCACTGAAGGCGCGGGTCAGGCCCCACATCA
TCAGCAGCAGCACCGCCGAGAACGGCAGCGAGGCCAATACCACCGCCGATTTCAGTGCAT
CGATGCTGCCGGCCAGCAGCAGCCCGGCGGTCAGCACCGCGATCACCGTGCCCCAGAACA
CGCGCAGCCAGCGCGGACCATCATCCTCCGGCGCGCCGCCGTGCGAGGACAGCGTGGACA
ACACCACCGCCCCCGAATCAGCCGACGTCACGAAGAAGATGAAGCTGACCAGCACGGTCA
CCGCGATCACCGTGCGGCTCCACGGGTAGCCATCCAACAGTGCATACAGCACGGTCGGTG
GGTCATCCACCGCCAGCTGCGCCAGCTGCTGCTGGCCGTGGTGCAGCACCTGGTCCAGCG
CGCTGTTGCCGAAGATCGACAGCCAGGCCAGGGTGAAGCCCAGCGGGATCAGCAGCACGC
CGAACACGAATTCGCGGATGGTGCGGCCACGCGAGATGCGCGCGATGAACAGGCCGACGA
ACGGCGCCCAGCCGATCCACCAGGCCCAGTAGAACACCGTCCAACCGCCCAGCCATTCCG
GCCGGCCGCCATAGGCGTACACATCGAAACTCTTGCCGACCACGCTGCCCAGGTAGTCGC
CCAGGTTCTGCATCAGCGTACTCAGCAGGTACTGGGTGGGGCCGGCGCACAGCATGAACA
GCACCAGCGCGATCGCCAGCAGCATGTTGATGTTGGCCATCCAGCGCACGCCCTTCTCCA
CGCCTGAAACCGCGACGGCCACCGCCGCGCCCATCATGCTGACCACCAGGATGATCTGCA
CAAGGTTGGAGTGCGGGATGTTGAACAGGTGCGACAGGCCCGCGTTGAGGTGCAGCACGC
CGAAGCCCATGTCGGCGCCGATGCCGAATACGGTGGCGACAATGCCCAGCGCGTCCACGG
TGTAGCCGATCGGCCCGTTGATGCGCTTGCCGATCAGCGGATACAGCGCCGAGCGCAGCG
CCAGCGGCAGGTTGTGGCGATAGGCGAAGTAGGCCATCGCCATCGCTGCGAGTGCGAACA
CGCCCCAGCCATGCAGGCCCCAGTGCAGGAAGAGCAGCTGCATGGCCTGGCGCGCCCCGG
CCTCGCCCGCCGCCGGTTCGCCCTGCGGCGGCTGCAGGTAGTGGGTCAGCGGTTCGGAGA
CGCAGAAGAAGAACAGGGTGATGCTGATGCCGGCGGCGAACAGCATGCCGGCCCAGGAAA
GATAGCTGAACTCCGGCTCATCATGGTCGGCGCCGAGCTTGATGCCACCATACTTGGACA
GCGCCACACCGACCACGAACACCAGGTACAGGGTCATCGCCAGCAGGTAGTACCAGCCGA
CATTGAGTGCGGCCCAGTCCTGCGCCTTGACCAGCAGGCGGCCCGCACCGAGCGGAAACA
GGCTGACGAACAGCGCGAACGCCACGACAACGATCGCCGCAAAGGCGAACACAGGCCGAA
GGGTGCGCACCGGGGATTGTTGCGGCTCCAGTACATCCATGGGGCGGCGTTCTCCGGTAG
ATCAAAGGGTTAGCCGACCGATTCTGGCTGAACCGCAGTGGACAGAGCATGAAGTTGCGG
CCTGTGGTCACAGGCCCGGCCCACCATTCCGTGTTATCACGCGCGCGCCGGAGCGCAACC
TTGCCCGCGCGGGCCGCGGCGCGGCCACGCGCATCCTGTCCGATCACGACATTACATGCA
CCGCACACAGCTTGTTGCCATCCGGGTCACGCAGATAGGCCAGAAACACCTGCCGACCGG
ACATGTTGCGGACGCCGGGCGGATCTTCGATTGCGGTACCACCGTGAGCCACGCCAGCTT
CCTGCCAGGCACGCACGGCCTCTGCACTGCCCAGACTGAAACCGATGGTGCCGCCGTTGG
CATGGCACGCTGGCTGCCCATCGATCGGCGCGGTCACGCCGAACATCCGCCCATCCTTGA
AGTACAGCAGCCGACCCTTTTCGTCGAACACACCCGGACGTGCCCCCATCGCGGCGAACA
GGGCATCGTAGAAGCGATGCGCGACGTCCATGTCGTTCGTTCCAACGGTGATGTGGCTGA
ACATGCGGGCACTCCTTGTGGAAAGCCGCAGTGTCGGCGAGCGCGGGCGACTTCGCAAAT
CGCCCGCACCGGTGCCGCCACGCCCGCGAAAAGACCCGTTGCTACTTGGCGGTGCTGAGC
AGCAGCACCGCCGCAGTGACCAGACCGATGCCGATCCAACCGATCGGACGCAGGCGGTTG
CCGAACAACAGGCGTCCGCAGGTGGCGGTTCCGATCACGCCGATCGCACCCCACATCGCA
TAGGCGGTGGCCAGGTCCATGTAACGCACCGCCTGGCCCAGCAGGGCGAAGGCGATCCAG
ACCATGACGATCGCAGCGACACCCCAGCGCCAGCGGCGGAAGCCTTCCGACTTGGCCACC
ATCATGTTCGCGGCGACATCGATCAGCGCCGAACAGATCACGAAAAACAGAGCCAGGGTA
TTCATCAGTGTGCCTCCCCGAGGGTGACGCAGACGATGCCCACCACCGCCAGCACCAGGC
CGGCCAGCTGCTGCAGTGACAGGCTCTCGCCGAACACGGTGAGGCCGACCACGGTCAGCA
GGGTCAGGCCCAGGCCTTCCCATACCGCGTAGGCCACGCCCACCGCGATGCGACGCACCG
ACTGCGCCAGGAAGAAGTAGGACAGCGCCAGCGCACCGGCCATGATCAGATAACCGGTCC
AGCCGCCATCGCGGGCGGCGTGGGCCATGAACGAGGTGCCGACCACTTCGGCGACGATCG
CCACGGTCAGGCAGGCCCAGGCGACCAGCGCGCCACGGGCGGGAACAGTACGGGACATGT
GAAACTCCTTGCAGGACGGGGACCGCGCCGCCTCATCAATGGATCCACGCCGCGCGTGGA
GGGTCCGGAACGCCCCTCGCAGACAGGGGCGACGGGGGTTAGTATCATCGCCTTTTACGG
TGGTATCAAAATGGATTCCATCGACAGGAGCGATGGATCAATGCCCTATTCCCCTGAATC
CCTACAGGCCTTCGTGGAAGCCGCCGCGCTGGGCTCGTTCTCGGCCGCGGCACGGCGGCT
GGGCAAGACCCAGTCGACGGTCAGCACCGCCATTGCCCACCTGGAAGCCGACCTCGGCGT
GAGCCTGTTCGACCGCAGCGGGCGCTACCCGCGGCTGACCGAGGCCGGGCGCCAGGTGCT
GGGCCACGCACAGGAGATCCTGGCCGCCGATGCGCGCCTGCAGCAGTTGAGCGTGCGCCT
GTCCGCGCCGGTCGAGCCGCGCCTGACCGTGGTGTTTTCCGATGTCTACCAGCTGGATCC
GGAGCAGCGGATCCTGCAGCGCTTCGCCGAAGCGTTCCCGGAGATCGAGCTGGAGTGGCT
GGATGCCGAAGGCGAGGACGTGCTGGAACGGGTGAGCGGCGGCCGCGCCGCGCTGGGCCT
GCTGCCCAGGCAGGAGCGCTATCCCGATGGGCTGGTGGCGCGGCCGCTGGCGCACCACAG
CGAACTGTCGGTGTACGTGGCGCGCGGACACCCGCTGGCCAGCGCCGGGCGTCGCGCCGC
CGCACAACTGGCACGGCATCGGCAGGTGCGCCTGAGCGCGGAAGTCGATCAGACCCGCTT
GGTCACCGGCCTCGCGTGGACCGCCACCGATTACCTGATGGTGATGGAGATGGCCGAGGA
CGGCATCGGCTGGGCCGAACTGCCGCGGGCGCTGGTGCAGCGCTATGACCGTGGGCGGCT
GGTGGAACTGGTGCTGCCGGGCTGGCCGCGGCGCATCCACAGCGACCTGCTGTGGCGACG
CGACACGCCGCCAGGCCCAGCCGCACTCTGGTGGGCCGACGCGTTGGGGTGAAAAAGGGG
ACGGAGGGGATTAAGTCGTTTGTGCCCCGGCGGTACTGGGGCACACACGACTTAATCCCC
TCCGTCCCCTTTTTATCTGTCAGCGATGGGCGAGCGCGTAATCCAGTGCCGCGCACACCG
CTGCCACCTGTGCGTCGTTGCACTGCTGCGGGGTGGCCCGCGGGCTGTCCGGGTAGACCT
CGGTGGTGGTGGTGTACTTCGCGCCGGTAATGCCGGCGCACAGGCCCAGCTTCACCAGCG
GATACTCGATCACGCCGTGGGCGATCACCGGCGAACCGATGATCTCGCCTTTGTCGTCGG
CGGGGGCGATATGGGTGACCTTCTCCACGGCGGCAATGACCGCCTGCTGGAACGCCGGCT
GCGGGGCCTCGCTGTCATCCACCAGGTAGAAGCCATCCGGAATCAGGCCCGGCTCGAACG
GCTTGCCGTCACGCGCGGCCAGCGCCGGGCGGAACTCGCTTTCATCACTGTCGGTGGTCT
CGTGCAGATCGATGTGCAGCACGAACTGGCCCTTGATCGGTGCAACCAGCTCGATCAGCG
CGGTCGACTCGCGGGCCGGGCCATCGGCGCGGAAGTTGCGGTTCGGGTCGATCGCATCGA
AGTTCCAGCGGTTGATGCGCTCGAAGCCCCACGGATTCACGCACGGCGCCACCAGCAGGT
TGGCCTTGCCGGCATAGTCGGCGGCGTGCTTCTCGAGGAACTCCAGCGCGCCCATCACGC
CACTGGTCTCATAGCCGTGCACGCCACCGGTAACCAGCGCGGCGGGCAGCGCCGGGTTCC
AGTCGCGGCTGCGCAGGGCGAACAACGTATAGGTCTCGCCAGCGTAGTCGAGCTGGCCAT
AGGCCACCTTGTCGAAACGCGAGGCCAGCGCTTCGATGCGCGGCAGCACCTCCTGGTCAT
AGCGACGCAGGCGCTGCTGGCGACCACGCCACAGCTCCCGTTCCGCCGCTCCCCACGGCT
GGCCAGGGGTTCCGACGGGGTAGAAGGCGGCTTGGGACATGGCGGATCTCGGCGAGTCAG
GAAGCAATCGCCCACTCTACCACCGGGTCAACGGCATGAACCCGACGCGCATTCCATTGG
CGAATCGAATCAGCAATAATTCTCATTTACGACCTTCCACAGCCTGCACCGATGCCCATC
CACGCCCTGCAACCGGCCCGCCTGCCCCTGGCCGCCGCCCTCACCCTGTGCCTGCTTCCG
GCCGCCAGCGTCTTCGCCCAGGACGGCGCTACCACGCTCGACAGCATCCAGGTCTCTGGC
AGCTGGCTGGGTACCGGCCTGCATGACAGCGTGAAGCGCTTCGCCGGCGCGCGCACGGTG
GTCGACCGCCAGCGCATCGAGGCCAGCGGCGCGGCCAGCATCGGCGATGCCATGCGCCGC
ATCCCCGGCGTGCAGGTCACCGACAACTCCGGTACGGCCGGCAGCTCGGTCTCGCTGAAC
ATCGGCGTGCGCGGCCTGACCGGGCGCTACTCGCCGCGCTCGACCGTACTGCTGGACGGC
GTACCGCTGGCGGTGGCGCCGTATGGCCAGCCGCAGCTGTCGTTCGCGCCGACCAGCCTG
TCCAACATCGAATCGATCGACGTGGTGCGCGGCGGCGGCGCGGTGCGCTACGGCCCGCAG
AACGTGGGCGGCATCATCAACTTCAGCACCCGCGCCATTCCCACCGAGGCAGGCCTGCAC
GGCGAAGCGGGCGTGCGCTACACCGCCTACGACCATGGCGGCGGTGACAGCACCCAGTAC
AACGCCTTCCTCGGCGGTACCGGCGACAACGGCCTGGGCGCGGCCCTGCTGTACTCCGGC
CAGGACGGGCGTGGCTGGCGCCAGGGCAGCGATGACCGCTTCAACGACCTGGCGCTGAAG
TTCGCCTATGCCATCGACGCGCAGCAGGAACTGCGTGCCAAGCTGTCGTACTACGATGTG
CGCTCGCTGACCCCGGGCGGCCTGACCCGCGCGCAATACGAGGCCGACCCGTTCCAGAAC
ACCCGCTCCACCGATTTCTGGAAGGGCCACCGCACCGGCATCGACCTGGGCTACACCAAC
ACGCTGTCGGCCAACAGCGAGTTCGAGGTGCTGGCCTATTACAACGAAAGCAGCCGCGCC
AGCTCGCTGATCAACACGGCCAATACCCAGTTGACCGTGCAGCCGCGCGATTACCGCGTG
CTTGGCATCGAGCCGCGCTACACCCAGCGCCTGCACTGGGGCGCCAGCGTGCACGACATC
ACCGCCGGCTACCGCTTCCTGCGCGAGCGCGGCAACGACCGCAGCGACACCGTCAGCCGC
CGCACCGGCGTGGCCAGTGCCACCACCCGTTTCGACAACGCGACCGATGCCCATGCGTTC
TACATCGACGACCGCATCGCGATCGGCCAGTGGCGGATCACCCCGGGCGTGCGCATGGAA
TGGATCGACATGGACCGCCGCCAGGCCGGTGGCACGGCGACCTTCAGCAGCCGCAACGAC
AAGGCCCTGCCCTCGCTCAACATCGCCTACCTGCTGACGCCGCGGCTGACTGTGTTCGGT
AACTACACCACCTCGTTCGGGCCGGTGCAGAACATCCAGCTGAATTCCCAGACCGCCAGC
AATCCGCTCAAACCGGAAGTGGCAAAGACCGCCGAACTGGGCGCGCGCTGGCAGGACGGC
GCACTGCGCGCGGAAGTGACCGTGTTCAAGATGCGCTTCGACAACCAGATCCTGCAGGTG
CCGGGGATCACCCCACCGACCTTCCAGAACATCGGCGCCACCGACCACAAGGGCGTGGAG
AGCGCGCTGGAGTACCACTTCGCCCAGGACAGTGCACTGGCCGGGCTGGAGCTGTACGCC
AACTACACCTGGACCCAGGCGACCCAGCAGTCCGGTGACAACCGCGGCCTGGACGTGCCC
TTCTACTCGCGCGACACCGACAGCGTCGGCGCCCGCTACGCACTGGCCGGCTGGACCTTC
AATGTCTCCAGCACCCACCAGAGCGGCCAGTTCTCCGATGCCGCCAACACCTGGGAAGAA
ACCGCTGACGCGCGCGTGGGCCGCGTGCCGGGCGTGCGCCTGTGGAACGCGCAGGTGGCC
TGGCAGGTGCCGGGGCTGGACGACAGCGAGATCGCGCTGGGCGTGAACAACCTGGCCGAC
AAGCGCTGGTACACCCGCAACGTCGATGGCAACGCCGGCCGCATGGTGGCTGCGCCACGC
ACCTTCTACGTGCAGGGCCGCTACCGCTTCTGACGCGGTAACCGCCCGATGCAGTGACGG
CGGCGAACACGGTGGCGGCGTATCATGCCGCCACCATGTCACTGCCTGTTTCGCCATCGC
GCCTGCATCTGGCCTTCCAGGGCCTGCGCCTGCGCCTGCGCGGCAGCGACCTGTGGTTCA
TCGCGCTTGCCCTGCTGGTCGGCCTGATCGCCGGCTACCTGACCCTGCTGCAGTCCGGGA
TCGCACGCTGGCTGCAGGGCACCCTGTACGGGCTGGACGACGGCATGCGCCTGAGCTCCT
TGCCCGCGCTGACCTGGACCGCACTGCTGGTGCTGCCGCTGGGTGGCCTGCTGGTCGGCC
TGGTCAGCCTGGCCGCGACCCGGCTCAAGCGGCCCCTGCTCGATGCGGTCGAAGCCAATG
CCCTGCATGGCGGGCGCATGTCGATGCGCGACAACCTCATCGTGCTGACCCAGACCCTGC
TGTCCAATGGCTGCGGCGCCTCGGTCGGGCTGGAGGCTTCGTATACGCAGATGGGAGCGG
GCAGCGGCTCGCAGCTGGGCCGGGTGATGCGCCTGCGCCGCAACGACGTGCGCATCCTGG
TCGGCGCCGGTGCCGCCGGTGCCATCGCGGCCGCCTTCGGGGCGCCACTGGCCGGCGCGT
TCTACGCCTTCGAGATCGTCATCGGCGCCTACACCCCGGCCGCACTGGCGCCAGTGGCGG
TGGCCGCGCTGGCAGGTGCATTCGTGGCCGACCAGGCCGGCATCGAGCCCTACCTGCTGC
CGGCTGCCTCGACGATTGATGTCCGCGCCGCCGACTACGCCATTTACGGCCTGCTTGGCT
GCTGCTGCGCGATGGTCGGCATCGCGGTGATGCGGCTGATCGCCTCGATCGAAGGCACGG
TCAAGCGCAGCCCGCTGCCTGCCTGGGGTCGGCCGGTGGTGGGCGGCCTGCTGCTGATTC
CGCTGGCCCTGGCCAGCCCGCAGGTGCTGTCGTCCGGCCATGGCGCGCTGCACCTGGACC
TGACCACGCACCTGCCGCTGATCTGGATCGGCGGCCTGCTGACCCTGAAGTGCCTGGCCT
CGGGCATCTCGCTCGGGTTTGGTTTCCGCGGCGGCCTGTTCTTCGCCTCGTTGTTCATGG
GCACCCTGGTCGGCGCCCTGTTCGCCGGCCTGCTGGCGATGGCCACTGGTGTGCCGGTGA
TCGATGCCACGTCCGCCGCGCTGGCTGGCATGGCAGCGTTGGCCGCCGCCGTGGTCGGCG
CACCGATGACCATGGCCATGCTGGTGCTGGAAGGCACCCACGACTTCCTGCTGACCAGCG
TGGTGATGAGTGCGGTGCTGGTCTCCAGCACGCTGGTACGGCAGTGGTTCGGTTATTCGT
TCTCGACCTGGCGCATGCACCTGCGCGGCGAGACCATCAAGAGCGCACGCGACGTGGGCT
GGGTGCAGAACCTCAACGCCGGCCGGCTGATGCGCAAGGGCGTGGCTACCGCGCCGGCCG
ATCTCGATGCCACCACGTTCCGCCAGCGCTTCCCGCTGGGTTCGGGCAGCCGGGTGATCC
TGATCGACAGCGAAGGCCATTACGCAGGCATCGTGCAGATTCCGCGCGTCTACGGCGACG
GCGTGAAGCCGGAGACCATGATCGGCGAGCTGGCCGAGAACCGGGACGTGTCACTGTCAC
CGGCCGCGGACGTGGTCAGCGTGATGCAGCGCTTCGACCAGACCCAGGCCGATGAACTGG
CCGTGGTCGCCGCCGACGGCCAGGTCCTGGGCGTGGTCTCTGAAGCCTTCGTCCGCAAGC
GCTACGCCGAGGAACTGGACAAGCGCCAGCGCGAACTGATGGGCGAGCGCGTCGACGACA
CGGACTGACCCCGCAAAAAGGGGACGGAGGGGATTAAGTCGTTTCTGACACTTTCGAAAT
CCGCGCATGGCGTGGATCTACTGTCACCTCGACCGGGTAGACTCCGGCCATGCGCTTCAT
TGAGACCTTCCAGGCCGGTCCCTTCGCCGACACCGTGGTCAGCCTGCTGGCCGCCTTCGT
GCTGGGCACGCTGATCGGCGCCGAGCGCCAGTACCGGCAACGCACCGCCGGCCTGCGCAC
CAACGTGCTGGTGGCAGTGGGCGCCGCCGCCTTCGTCGACCTGGGCATGCGCATCGCCGG
CAGCGCCGAGGCGGTACGGGTGATCTCCTACGTGGTCTCCGGTGTCGGCTTCCTCGGCGC
CGGCGTGATCATGAAGGAAGGCATGAACGTGCGCGGCCTGAACACCGCCGCCACCCTGTG
GTGCTCGGCGGCGGTCGGCAGCTGCACCGGCGCGGACATGCTGGCCGAGGGCGTGCTGCT
GACCGTGCTGATCATCGCCGGCAACACGCTGCTGCGGCCGCTGGTGAATGCGATCAACCG
CATCCCGATCAACGAGGCGGCGACCGAAGCCACCTACGAAGTGCGCCTGAGCGTGGATGC
CGAAGCCGTACCGCGGGTGCGCGAGCGACTGGTCGATGCGCTGGAGGCCGCGCAGTATCC
GGTGGGCGATGTGCAGGTGGTCGAGCATGCCGACGCGCCTACCGACGTGATCGCGGTGCT
GGTCAGTACTGCGGTCAGTGCCGACGAGCTGGATCTGGTGCTGGCACGGATGGAGCACGT
GCCGGGGGTGCTGCATGCCACGTGGGAAGTCAGCACCCGCGACTGAATCATCCACGCAGG
GCGTGGATCTGCCGAGGTCGTGCTGCAGTGGATTCACGCCATGCGTGGATACGCTTCCCT
CACCCACCCGCCATGCGCTGCTGTGCCCGCAGCAGCTTCCGGAACGAGCCGCACTTCCGG
GCATCCTCTGCCTGCGGGCAGGCCGCCGCACGTTGCAGGTGCCGGCGCACCCGTTGCAGC
TGGATGATCTGCCGCTGCAGCACATCAGCCTGCGCCAGCAGGGCCTCACGATCCAGCGTA
AGGCATCCGCGCTGCGGCGGCAGCGATGCGCCGATCTGCTGCAGCGACAGCCCGGCCGCC
TGGCCCAGGCCGACCAGTGCCAGCCGCTCCAGCACCTGCTCGTCGTACTGCCGGCGCAGG
CCGCGACGGCCCACTGCCTGCAGCAGCCCAAGCTGTTCGTAGTAACGCAGGGTCGAGGCC
GGCACGCCACTGCGCTTGACCACTTCGCCGATATCCAGTTCACGCACGGGCTTGACCTCA
AGTGACCTTCAAGCGCCAACCTATGGGCGACTTCCCTGCAAGGCAAGACCATGACCCGTA
CACCCCCCGTTGATCAGAGCGCCCTGTGGAACGGTCCTGGCGGCCAGGTCTGGGTTGCGC
AGCAGGCCATTCTCGATGGCCTGTTCCAGCCCATGGCCGACCTGCTGGTGGCCGAACTTC
CGGAGACCGTCACGCAACTGCTGGATGTAGGCTGCGGTACCGGTGCCAGCCTGCTGGCAT
CAGCCGCCGCACGCCCAGCGACACACAGCACCGGCCTGGACATCTCCGCGCCGATGCTGG
CGCTGGCCCGCCAGCGCGCCGAGGCTGCGGGACTGGACGCGGACTTCATCGTGGCAGACG
CGCAGCGCCATCCTCTGCCGTCCGCGCACTTCGACTGGATCCAGTCGCGGCTGGGCGTGA
TGTTCTTCGAGGACAGCCAGGCCGCGTTCGCCAACCTGCATCGTGCCGCGACACCCGGCG
CTGGGCTGCGCTTCATCGCCTGGCGCAGTGCCGACGAGAATCCATTCATGACCACGGCCG
AGCGCGCCATCGGCGATGCACTGGATCTGCCGCCCCGGGTACCCGGCGCGCCGGGACAGT
TCGCCTTTGCCGACGGCGGGCAGGTACAGCGGCTTGTGCGGGCCGCCGGTTGGAAGGATG
TGGAGGTGGTTGCGGTAGACCTGCCCTGCTCGATCGCCCGCGAAGACCTGCCCACCTATG
TCGGCCAGCTGGGCCCGTTGGGGCTGGCCCTGCGCTCAATGCCGGAAGCCCGTGCCACCG
TGCTTCGCCACCAGGCGCTGGCTGCATTCGCGCCGTTCATCGAAGGCGACCGCGTACGCG
TGGATGCCGCCTGCTGGCTGGTCCGCGCCCGCGCGTAGGAAAAGGGGACGGAGGGGATTA
AGTCGTTCTTGCCCCGCGTGTGCAGGAAACGACTTAATCCCCTCCGTCCCCTTTTTCTTT
ACAGCGCCTCGCCGGCGTCGGCCAGGCGCGATTCGATCAAGGCGTACCACTGCTGCAGCA
CGTCGATCAGCATGTCCAGCTCGGCGTCGGTGCGCTGTGCGCGGCCGCTGCGCAGGCAGG
CCTGTGCTTCCTGCAGTTGGGCCAGGAACCCTGCCACGGTATCGGCCTGCAGGATCAGGC
CGGGCAGGCGCCGGCCCGGGATGCGCACCACGGCATGGTTGCCGAGCTGGCCGTACACGC
TGAGCGTAGCTTCCGTCTTCATGGAGAGTGGCAGGAATTGGGCATTCATCGCGTGCACCG
TTTGAAGACCTGAGCCGCAGGCAGGCGTGGACGACGGGGGAGACGTTGCCACGCCTGCCG
GCGGTCAGGGGGGACTCGGGATGCCGGGGCACCGCCCCGGCGCAGGAGGGTCAACGTGGC
TGTGCCATCCCGGCGATCTGCACGCGCCGGTTCGGCGCCAGGCAGGCAATCAGCTCGCGC
CGGTTGCGCTGCCCGCACTGCACGATCGGCTCAGCCGCGCCGCGTCCTTCGGCGCTGATG
CTGGCCGCAGGCACGCCGCCCTGCACCAGCGCGCTGCGCACGGCCTCGGCGCGGCGCTGC
GACAGCGCCTGGTTGTAGCTGGCGCTGCCGATACGGTCGGTATAGCCGGTCACCCTGATC
GACTGCACCTGTGCGGCTTCGCGTACCTGCGCCAGGATGCCCTGCACCGCCTGCTGCCCT
TCCGCGCTCAGCACCGCGCTGTCGAAGCCGAACAACGCGTCGGCCGACAGCCGCAGCGGC
TGTTCCGGCAGCGGTGCCGGTGCCGGTGCCGGCGGGACCGGTGGCCGCGGCGGCTCCAGC
ACGGCCGCGCACGATTCCGGCTTCCAGTAACCCGCCTGGGCAATGCCCTTGCTGTCAAAG
CGGACCTGGAACTGGCAGGTGAAATACTCCGCACCTTGCGCGGTGCGGAAGTTGAACAGG
TAGTTCCACTCGCGCACGCCCCACATGCCTTCATTGAAATGCGGCGTGCCCAGCAGCGTG
TACAACTGCCGCTTGCTCATGCCCGGCGCGAAGCGGCGCAGGTCGGCGGCGTCCGGATAG
ATGCCTTCCTTCAACGAGGCCCTGGAGGCCTCCGGGAACTGCACGGCGGTGGCTTCGACG
GGACCGTCGGTGGCCGGCGCATGGCTGCGGCAGGCGGCCAGCAGGCCCATCCCCAGGATC
AGGCCCAGCGTAGCGGCATGTTGGCCGGCGCGGGCGATGCGATGCTGTTTCATGTCATTC
CCCCTGTAGACGTTTCCGCGATGCCGGGCCGCGGGCGCGGCCCGGCGGCGGGGATCACCA
CTGGATGCCGGCACCGACGGCCACGCCGGCCTCGCCACGGCTGTTGGTCGAACCGCTGAA
CTTGTAGATCCAGCGCCCGCCTTCGGATACACCGGAGATGCCCAGCGCCACGCCCGATTC
GCCGTTGTAGCTGCCAGCCGCGATCGAGGCCATGCTGCGGCCCGCCTCGCTGGGCTGCGG
CAGCGCTGCGGTGGCCATCGCCGAGGCGATACCGGCCGAAGCACGGTTGTCGGTCTTGCG
CAGGTCGCGCTCGAAGCCACCCATGCGCTCGTCGGTGTAGGCCTTGGACCAGTCCAGGGT
CTGCGCCATGCCCGACTTCAGCTGATCCACGTTGACCGCGTCGGTACCGGCGGTGCCAGC
GGCAACGTTGCGCACCGTGGTCGGGCCGCTGCTGGTGCTGCCCAGGGTGACGCTGTTGTA
GTTGGTCGCACCGTTCACCGTGGTGTCGTAGCGGATGGTGCCCTGCTGCGACGCCTGCAG
CTGGCGCACGTTGACCGCGTCGGTGGCCTGCGAGCCGTCGGCCACGTTGACCACCTGGCG
TTCGGCGCCGCTGGCACCCACCGAGACCGTGTTGGCCCGGTTCGCCACCGAACCTGCACC
CAATGCCACCGAGTTGTCGGCCTGCGCCTGTGAACCATTGCCGAGTGCGGTCGAGTTGGC
ACCGGCGGCAGTGGAGCCTGCACCACCGGCGGCGGAGTTGGCGCCGCTGGCGGACGGATC
GGCCAGGTTGTTGGTGTTGTTGGCGCGGAAGCTGCCCGCCACGTTGGTGATGTTCTGGAT
CTTCTGGTCGGTGTACTTCTTCGACTCGTCGATGGCGTAATTCACGCCGTTCTTCAGCTG
GCCGACATTGGTTGCGTCGTAGGTGTCCGAGCCGTCGGCAACGTGGGTGATCTTGCGCTC
GCTGCCGCTGCTGCCGACCGAGACCTCACCGGCCGAGTTGCTGGCACCGGTCTGGCCGTA
GGCGCCGGTATAGCCGCTCTGTGCGCCAACGCTGGCCACCGAGCCGGCACCCAGTGCCAC
GCTGTTGCCAGCGCTGCTGCTGGCACCGTTGCCGACCGCCACGCTGTTGGCACCGGCTGC
ACTGGCCTGCGGGCCGACCGCCACCGCTTCCGCACCGGCCGCGGTGGCTGCGGCCGCCGT
CGAGTTCACCGCCAGGTAGGCACTGCCACCGCCACCGTTGGTGATGCGCTGGTTGAGGAC
CTTCAGCGAGCCATCGACGGCAGTGAAGGCGGCGGTGACGTTGTTGTAATCGCCGCTGGT
GAAGGTGCCATCGGTGGCGATGCTGGAAATGCTGAACGTCGGCGCGGTCCACGCGTTGGT
GGTGCCGTTGTAGGCAGTGGTGCCGCCGAAGTAGTTGGCGATGGTGCTGTGGGTGCTGAA
CAGCTGGTCGCCGGTGATGGCGTCGCTGCTGCCGGCCAGGATGCTGCCGGCGGCGACGTT
GGTGATCTTCACCGCACCGGTACCGGTGCCCGTCAGCGTCACGCTGTTGAGCACGTTGCC
ACTGCCGTCGACATCGTATTTCACGGCCAGCTTGTCGATCTCGCCGGTCTGGTCGGCAAC
GTTGGCCAGCGAGTTGCTGACCGCATCGAAGGCGGTGCCGACGTCGTTGTAGCTGCCCTT
GGTCACGGTGCCGTTGGCGGCGACGTTGTTGATCGAGTACGTCGGTGCGGTCAGCACGCC
GCTGGCGCTGACCGCAGCACCACCGCCGAGGTGGGTGGCCACAGCCTGGTTGGCGGCGAA
CAGCTGGGCCCCGTTGATGGCCTCGCTGCTGGTGGCGCTGACCTGGCCCGGGCCGAGATT
GCGCAGCGTGGTGGCGGTGCCGGCCTGGCCCAGCGTGGCGCTGGCATAGTTGACGCTGCC
ATCGGCGTTGAGGTCATAGCGCAGTGCCCCCTGCTCCGAGGCCTGCAGCTGTCCCACGTT
GACCGCATCGGTGGCCGCGGTACCGGCCGCCACGTTGATGACCTGACGCTCTGCGCCAGC
GGCACCGATGGAAACCGTGTTGGCACGATCGGCAAGGCTTCCCGCACCCACTGCGATGCT
GTTGGCTGCCGTCGCCCGCGCATTGGTGCCGACCGCGATCGAATCGGCGCCGCTGGCCAC
GGCCTCGGTACCGGTCGAGTTCACCCGCAGGTACTTGGTACCGCCGTTGCGGATATCGGT
GATCTGCGTGTTGAGGTTGACCAGCGAACCATCCACCGCCGCGAAGGCATCGGTGGCGTT
GGTGTACAGGCCCTGGGCGATGGCGCCGGTGGTGGAGATCGTGCTGATCTCGAACAGCGG
TGCGGTGAAGATGCCGCTGGCCGGGTCAAAGGCTGCACGACCACCGAAGAAGCTGGCGAT
CGCGCTGTTCGTTGCCGCCAGCTGGCCACCGTTGACGGCCTCGAGGCTGCCCGCGGTGAC
CGCACCGGCGGCGAGATTGCCGATGGTGGTGGTGCCGGTGCCTGCGCCGAGGGTGACCCG
TCGATAGTTCGGATTGCCGCCGGCGTCCAGATCGTAGGTCACCGCGGCATCGGCCACGCC
ATTGATCAGGCTGATGGCCCCCTTCAACTGCGCTACATTGACCGCGTCGGTGTTGCCGCT
GCCCGCAGCCACGTTGGTGATCTGGCGCTCGCCCCCACCGGCGGTGCCCACCGATACTTC
ACCGGCCGAGACCTGCGGCGCCGTGAGGCCGTAGGCACTGTAGCTGGCCTGCGCGCCACG
CAGTGCGGCCGAGCGGTAGCCCAGCGCGACCGAGTTGGCCTGGTTGGAGGTGGACTCGGC
ACCCAGCAGGGTCTGCCCGTTGGCGGTGCCGACGGCACTGTCGCCGACGATCACCGAATG
GCCCATGCGCGCGGCGTAGTCGGCCGTCGGCACGCCGGTCGGGTTGCTGGGATCGTTCAC
GCCATCACCGGGGAAGGCGACGTTGGCATCGACCTTCGGCAGTTCATGGCGTGCGTTGGC
GCCGATCACCACTTCCTTCGAGCCGTTGGCGAAGGCGCCATCGCCCATCAGCACCTGGTA
GTCCTGCGCGGCGTTGACGGCCCAGCAGGAGATGTCGGCCAGCGCGATGTCCAGGCACTT
GGCCGCCCAGGCCGGGGAATCCTTCGGCAGCAGCAGGCCCAGCAGGCCACCCGGATTGCC
GTTGTTGATGTTGTAGATGTAGCTGTCGGAAGTGACGCCACCGATCAGGGTCAGGTGCGA
GCTGCCGCCCGTGGCCGCGCCGCCCAGACCGTTGAGCGTGCTGCCGACCGGCGACAGGTT
GACCACCGGCAGGCCCAGCACATTGACCGTCGAATAGGTCTGCATCACGTTGGCATTGCT
GAGCTTGAGATTGCCATTGCTCAGGTAGCCATTGCCGCCGAACAGGCTGGTGGTGGTCGG
CCCGATCAGCTGGCCGACATTGCCGACCAGGCCACCGGTGCCGATGATCAGGCCGGCATT
CGGGTCGGCCGGCGCCGGTGCCTTCGGGCTGGTCGGCGGGATCGCCGACGGCTGGGTCAG
GCCGAGACCGCCGAGCGTGCCACCCACCAGGCCACCCACGGCGCTGCCCAGGTTGCCGAC
AGTGCCATTGAGATTGCCGTTGAGCAGGTTGCCCACCGCGCTGCCGACGTTGCCCAGCGT
GCTTCCCAGCACGCCGCCCAGGCCTGTGCCGGGGCTACCGGTGGTGCCGTTGAGAATGCC
GCCCACTGCACCACCGACCGTGCCGACGGTATTGCTAAGCGTGCCGCCCACCGCGCTGCC
AACCTGGCCGACGGTGCCGTTCAGAGCGCCACCCACCGCACTGCCGACGGTACCGTTCAA
TGCGCCACCGACTGCGCCCACCGTGTTGTTGAGCGTGCCGCCCACTGCACCGCCGACCTG
GCCGACAGTGCCGTTCAGTGCGCCACCCACCGCACTGCCGACGGTACCGACAGTGCCGTT
CAGAGCGCCACCGACTGCGCCTACCGTGTTGTTGAGCGTGCCGCCCACTGCACCGCCGAC
CGTACCGACAGTCCCGTTCAGAGCGCCACCCACGGCGCCGCCGACCTGGCCAACGGTGCC
GTTCAGAGCTCCGCCCACCGCACCGCCGACGGTACCGACGGTGCCGTTCAGTGCACCGCC
GACTGCGCCGCCAACTGTGCCGACCGTGCCGTTCAGAGCACCGCCAACTGCACCACCGAC
TGCGCCGACCGTGTTGTTGAGCGTACCGCCCACTGCGCTGCCGACCTGGCCAACGGTGCC
GTTCAGAGCTCCGCCCACAGCACCACCGACCGCACCGACCGTGTTGTTGAGCGCGCCGCT
CACGGCGCTGCCAACTGTGCCTGCCGTGCCGTTCAGTGCACCGCCCACTGCGCCACCGAC
CGTGCCTACCGTGCCGTTCAGTGCACCGCCAACCGCACCACCGACTGCGCCCACCGCGTT
GTTGAGCGTGCCACCCACTGCACCGCCGACCGCGCCGACTGTGCCGTTGAGTGCACCGCC
CACTGCGCCACCGACTGTTCCGACAGTACCGTTCAGAGCGCCGCCCACTGCACCGCCAAC
CGTGCCAACGGTGCCGTTCAGCGCACCACCCACCGTGCTACCGACCGCACCCGCGGCACC
GTGAAGCGTCCCGCCGACAGCATCCACTGCTCCGCCCACCAGACCGCCGACGCCCAGCGC
GCTGTGCTGCGCGGCTACGGTTGCCTGCCCGGCCAGCTTCAGGTTGCGATCGGCGACTAC
TTCCTGGCCGTCCGGCGCCTGCACGCGCACCTTGCCCGCGGCGCCGGCATCGAACGCGGC
ACTGATGGCGCGATCATGCGTGTCACCCGGCAGTTCCTCCTTGGCCGGCAGCGTGACCGC
CGCCGTCGCCCGGGCCTGGCCCTGCCCCTCGATGTGATGGCCAGCCACCGCCAGATGCGC
GTCGGTGTCGCCGTCGACAGAGGCCTTCAGGGACGAACCGCTGAGGCCCGCTGCCGCCCG
GGCACCCGAATCGATCGAAGCGACCTGATGGCCAGCGATGCCGACCTTGGCCCTGGCGCG
CGCATCGGCAGCCACGCCCAGCGGCGCCTGCGCGCCCGGCGCAACGTGCGCTGCCAGCGA
TGCATCCACCTGTGCCGCCTTGATCGCAGTGTTGCCCAGGCCGACAGTGGCGCGTACATC
GGCCGCCAGCGCCGGCACGGCCACCTGCTTCGGCGTGGTGTTCGCTGCCAGCTTCACCTG
CACGGCGGCCGGCAATACGTCACGCACCACCGGCAGCGATGTGGTGTTCAACTGCAGGCC
CAGGCGAGCGTCCGCACTGATCGCGGGGCTGCTCTGCGCCTGTCGCGCGGCGGCAGCCAA
GGCCACTTCCGCGTCGACCTTGACCGGCATCGGCTGCGCATACTTCGCCGCAAGCGCTTG
CAGGTCGCGCAGCGACTGATTGGTTTCCGATGCCCCTGCGTGGCCGCTGGCCAGCGCGCA
CAGCAGTGCCAGGGCCAGCGCGGTGGGCATCAGCAGGAAGGCGCGCGGATCGCGTGCGGC
GCTGCCGCCGCTGTCGCCGGTGGCCAGTTCCGAGGCCACAACCAGAGCATTGAGCTGGCG
GTTCCATACACGCCGGTAGATGCGGTTCATGAGCATTTCCCCCGTAGGCGAACAACTGGA
ATGTCAGTGGACTTGCCGTTAGGCAGGTGACTGACATTTCAGCGGTTGCAACGGTGGCGG
CGCACTTCAATCCGGCACGGCAATCGCGCATTCCGGCAAATCCACGGCCGGAATCGGCAG
CCGTTTATGCAGAAGCGGCAACATGATCGGCAAGCGGATGTGCAATTCCGGCACGAATGC
CGCGAAAACCCTTGCGGGGCTTGGCTCAGGCCGGTTGGCCGATCTGCGCGGGCGCGCGCA
TCAGGGTATCGCGCGGCAGTTCGCCGAATACCTTGCGGTAATTGTCGGCGAAGCGCGAAA
GATCCCACAGGCCGCAGCTGAGGGCGATTGCTTTCACCGAGCGACGGCTGGAATCGGCCA
TCGACAGGCTGCGGCAGGCCGCGCACAGGCGCAGCATGGAGAGATACCGGTTGGGCGAGG
TTCCAAACAGGTCCTCGAACGCATAACGCAGGCCGCGCTCGCTGACCCCAGCCGCATCGC
AGATTTCATTCATGTAGATATTGCGGCGCAGGTTGAGCCGCATGAAGTTCTCTGCCCGCT
GTGCGATCAGATAATGCGTACGCCGTGCACGGCTGCAACCCGGGCGATCCGCCGCACCGG
CACCCAGAAGGGCCTGCACATGCTCGTGCAGCAGGGTTTCAGTTTCTTCCGGCTGCAGGC
CTGCACCCTGCCCCAGCTGCAGGTGCAGCTGCTGGTAGTGGCGTGCCAACGGCGTGCCTT
CGCTGGCCAGATTGAACAGTGACAGTGCCTGGCCAGCGGGAGGCGTGCTGCGCAGGCTCA
GTTCGGTCAGCTTGCGCTGCACCCGTGCCACCGGCAGCAGCATCAGGGTCATGTGCGTGC
CTGGGCTCAGGGTAAACTCACTGATGCCTTCCGGCATGATCGTCAACGCCATCCCCGGCG
TGAGCGGTACGCCATGGCACCAGCTCAGCGTCTCATCGGTGGCGTGCAGGTACCCGAGCA
TCGCCCAGTCCGGCGGCAGCATGAAACGGCCGCGGCAGTGGAAACCGCAGCTGATGCTGC
AGAACAGGGCTTCCTCGTGCACGCGCGAAGCGAATGCCGCACGTGGCCCATTGCCATCGA
GCAGCAGCAGTTCGACATCACAGACACGAAGCACGCCGCTCAGCGTGGCCAGGTCTATCG
ACCGCAGGCCGCTGTCGCCGCTGTCTCCTACCCCACCATCGACCATGACAGTGTTGTCCC
CCGTTGATCCGCCATGCGATGCGGCCCCCACTGCCTGACAGGGCGCGCAGCGATCCAGAA
ACCACTTCCGTTGTCGCGCAGGCCGCATCGGCTCCGATGCGGCCAACCATGGAAATGCAA
CAGCTTGAATGGGAGTATGCCCGATAATCGGCGAAGGTAAACCCGCGGGCTGCAATGAAG
AAAAAGGATACACAGATGAAGAAAATGTCGGCGCCATTGGCACGGTCCTCGCATGCGCCG
GAAAATGGAAATCACATAATCTGCACGACCATGAATCGTTTTGCCGTCGAACGGATTCTC
GTCACAGAAACGGCCTGAAAGTTTCAGCATCGCGGGGTTTCTGCCGAATTTGCATATAGG
TTCCTGTTGCAGCCAACTTCCATTCAGGCAAAGTCGATAGCACGGTGATCCGGCCAACTC
ATCCGGCCGCACCCAGGGGGACAGCATGACCACGCACGCATCATTGGATGCCTCGACCAC
CGGCCCGGGCCGAGCGGTCGCGACCGTGCGGCTGGCGGCCTGCCTGGAGACGATCACCCT
GCTTGAGCACAGCGGGCCCATCCCGCCGTGCCTCCTCCGCCAGGACGCGCGGAGGCCCAC
GGACGATCCCGGCGGAGCCGGGCCACCGCCCAACGCAGGTGTACTGCATCCGCAGACAGG
TAGAGGGAGACATTGGTCATGAACGCATCGATCCGCAAATTCCTGAAGGAAGAAGACGGT
GTCACCGCGCTCGAGTACGGGCTGCTGGCTGCCGTCATCGCTGGTGTCCTGATCGCGGTC
GGCAACGACCAGATCAAGGGGTTCTTCGAAACGCTGTTCAAGAACCTCTCCGCACTGGCC
ACCAAGGCGTCGGGCTCGACGACCTGAGCGGCGACCGCGCGCGGCCGGCAGAGCCGCGAC
GGTGGGGCGCATGGAACCAGGCGAAGACCGTCCAGTGACGGACGACGGAGTGTGCGATGA
CACTGCTGGGATTGTTGGCCATCGGCGTATCCCTGCGGATCGCGATCAGTGATCTGTATG
CCCGTCGGGTGCCCAACGCCTGGCTGATCGCCGCTTGCGTGATCGCCACCGTGGTGATCG
TCTTCGGCCAGTTCAGTGCGCCGCGCCAGCCGTGGCTGCCCCACGTTGCCGGCGCGGTGC
TCGGCCTGTTGGCGCTGCTGCCGTTCTATGCCCTGCGCTGGATGGGCGCCGGCGACGTGA
AGTTCTTTGCCGTGCTGGGGCTGATGCTGGGCTGGCAGGCGCTGCTGCCGGTCTGGCTGG
TCGCCAGCATCGCCGCCGGGTTGCACGCCGTGCTGGTGCTGGCGGGCCGGCGCCTGGGCG
TGTTGCTGCCCGGCCACCTGCAGATGCAGGTGAATCGCACCAGCACGCAATGGCACGCGC
ATCCGGCCCTGCGCGACATGCAGGCCGCACGCCAGGGACGACGTGGCATTCCCTATGCCG
CCTACCTCGCACTCGCCGCCATCGGCTGGGTGCTGGCAAGCATCTACGGAGGTGCACCAT
GAACATCCGCAGCCCGCGCCGGCAACGCGGCGTCGCCAGCATCGAGTTCGCCCTGATGCT
GATGCTCGGCCTGTTGCCGCTGCTGCTGTTCACCTTCTCCGGGGTGATGATCATGGCAGC
GCAGCAGACCCTGGCCACCGCCTCGGCCGAAGGTGCGCGCGCCTCGCTGCGCTACGGCAC
CGCCGGCGAACGGCGCACCGCCGCCTGCGTCGCCGCACGCACCTCGATGCAATGGCTGCT
GCAGTTCTCCAAGCAGAACGTGGACTGCAGCGCGGGGGGCAGCAATGCCATCGTGGTGTC
CGCGCAGGCGCCCTGCGCCGGCCTGGCCACGGCCCAGTGCATGACCGTGACAGTCAGCTA
CGACTACGCCAGCCATCCCTTCCTGCCCGGCACCGCCACGCTCTACAAGTGGGTGATGCA
GGCTCCCATCCGCAGCGTCGCGGTCGCCCAGCTCGATCTCGGCAGCGGCAACTGATGACC
GGTATTTTGGAGACGGTTCCATGCTCAAGTTGACCCGCATCGCTGCCGTCGCCCTGATCG
GCCTGGCCGTGCTGCTGGCGCTGATCGCCTTCATGATCGGGCGCAAACCGGCCGCACCGG
TCACGGCCGCGCCGATCGCGCACAACGAAGTACAGGCCATCACGGTGGTGGAAGCCGTGG
CGCGCCTGCCCGCGGGCGAGCCGATCAGCGCCAACGACCTGCGTCTGGCCCAGCGCACCT
CCCCCGTCGCCGGTGCCGCCACCAGCATCGCCGCCGTGGTCGGCAAGGTGCCGGTGCAGG
ACATCGCCGAAGGCAGCCCGATCAGCAGCAGCGCATTGGCACAGGGCTTCTCGCTGCAGC
TGCGGCCGGGCGAGCGCGCACTGGCCGTGCCCGTGGACGAACTGGTTGGTGCCGGCAACC
GCATCCTTCCCGGCGACTTCGTCGACGTCTTCCTCAACCTGCGCAATGCCCAGCCCAGCA
TCAACAGCCCCGCCGAAGCCGCGCAGACGCGCCTGCTGCTGTCGCGCCTGCGCGTGCTGA
GCTATGGGCAGCAGGACATCGCGCCGGTCGCCTCGGAAGCCACCTCCAATAGCGAGGCCG
ACACCCGCAACGACCCGCGCGCGGCCGACATCACCGGCAGTGGCGGCAGCCACAGCAGCA
ATGAAGCCCCGCAACCCGCGCGCAGCGCGGTGCTGGCGGTACCGGTGGCGGACGCCAATC
GACTGCTGCTGGGTGCGCAGCAGGGCAAGCTGTTCCTGGCGCTGCGCAATCCCGCTGATA
CGGGCCTGCCCGACCTCGCACTGTTCCCTCAGTCGCGCGGCGTGATCGATCCGCTGCGTG
GGCTCGACGCAGAGCAGCAGCTGGCACTGCAGCGCCCGGAGAACCACGCCTTCGCCGGTA
TCGACGGCGACGCGCTGGCCGGCCGCGGCAGTGCCCCGCCACGCAGCAACGCGGATGCAC
CCGCGCGTGCGCCGGCGCCCCGTCGCAGCCCCCCGCGCGCTTCGGGTATCGAGATCATCC
GTGGCGACAGTTCCGCCCCCCGTGGCTCCCTTTGACCTGCATCGAGCGCATCCATGACCG
AACGTCGCCGCCGTCCACGCCTTTCTCCCCGCCAGCGGTGGCTGGCCCTGCTGCTGGTGC
TGCTGGCACCGGCAACGAGCGTGGCCGCCGATGACCTGGTGCTGCAGGCCCGTGAGCAGC
GTCCCTGGAACCTGCCGGCCGACCTGGAACGGGTGGCCATTGCCGACCCCGGCGTTGCCG
ACATCGTGATGCTGCGCGGCCAGCGCCAGGCGCTGCTGGTGGGCAGGATGCCCGGCACCA
CCACCCTGCTGCTGTGGCACCGCAAGCAGGCCGAGCCGCAACGGGTGACAGTACGGGTGC
AGAGCGCCGTACAGGGTGCGGCCAGCACCGGCGGCAACGATCTGGTGTTCACCCAGCAGG
ACCAGCAGGGCCTTTTGCAGGGAAGCACTGACAGCGTGCTCTCGCACATGCAGGAACAAC
GCACGGCGGCGATGGCACTGGGCAAGGAAGGTGCGCTTGCCGATACGTCCACCATCAGCA
GCGGCGGTGTGGTCCAGGTCGAGGTCAAGGTGGTCGAGTTCAACAAGACCGCGATGAAGC
AGATCGGCATCAACTTCCAGAACCGCAACGGCGGCTTCGCCTACGGCTTCGCGCGGCCCG
GCACCGGGTTGCCGGGCAACACCGGCCTGCTGCCCGGCATGAAGGAAGGCAACAGCAGCA
ACGAGGCCGTCTCGCCGATTTCCTCGGCATTCCGCCTTGTTTTCGGCTCGACCAAGGGGC
TGTGGAACGCCGATGTCGAACTGCTGCAGGCCAATGGCATGGCCCGCGTACTGGCCGAGC
CGACGCTGGTGGCGCTGTCCGGGCAGAGCGCCAGTTTCCTGGCCGGTGGCGAACTGCCGA
TCCTGGAACCGCAGGGGCTTGGCACTACCACCATCACCTACAAGCCGTTCGGCATCGGCC
TGACCGTGACCCCGACCGTGCTGGCAGCGAACCGCATCGCGCTGAAGGTAGCGCCCGAAG
CGAGCGACCTGGACTACAGCAATGCCATTGTGCTCAACAACGTGCAGATTCCCTCGATCA
CCACCCGCCGCGCCGACACCACCGTCGAGCTGGGTGATGGCGAGAGTTTCGTCATCGGGG
GCCTGGTCAGCTCCAACATCGTCTCCAACGTCAGCAAGATTCCGCTGCTGGGCGACCTGC
CGATCATCGGCTCGTTCTTCCGCAACTTCGATTACAAGCGCCAGGACAAGGAGCTGGTGA
TCATCGTCACCCCGCGCCTGGTGCAGCCACTGGCGCGCAACACCGAACTGCCGCTGCCCG
GCGAGCGCGAAGCCAGGCCGCATCTCCCCGAGTGGGGTTCCTGGTTGCTGGGTCCGGTCA
GCCAGGACCCGGTGCCCGGATTCTCGCGCTGACTCCATGATGCCTGCGATACCACGCCCA
TGCCCTACGCCACCGCCCAGCCGCTGCATCCGCAAGGACCGCCAATGAACCTGGTCCTGT
ACGGCATCGACCGCGAACTGCTGCCCCGGCTGGCCGCCAAGCTGCCGCCGAGCACCGCCC
TGCATTGGCAGGACAGCAACGCCCCCACCTCCGCCCAGGACCTGCAACGCGGCCCGCAGA
GCCTGGTGCTGCTCGACTTCCGGCCCGAGCATGCGGCCGCCTCGAGCGTGCTGGCGCAGC
AGCTGCAGCAGACCCAACCGGACCTGCCGCTGGTGGCCGTGGGCGCCACCAGCGCCGGCC
AGGTCGAAGGCGTGGTGATCGCGCTGCGCGCCGGCCTGCGCGATGTACTGGACCTGGACA
GTGACGACGCAGGCATCGAGGCGGCCTTGCGGCGCGCCCTGTCTCCGCGCCCGGCAGCGG
TTGCCCAGCACGCACACAAGGCACGCCTGATCGTGCTGCTGGGTGTGCGCGCCGGCGTCG
GCACCAGCACCCTGGCCGCACATCTTTCGGTGCTGGCGCAGCAGACGCGCGCCCTGGCCC
AGGGCGAAGCCGTGCAGCAGGACGGCCTGCTGATGGAGCTGGCGCAGCCCTCCGGCGACC
TCGCGCTGTACCTCAATCTCGACAGCCGCTTCCACTACGAAGACGCGCTGCGCAATGCCA
GCCGCATCGATGCCACCCTCGCCCGCACGGCCATGGCGCGCCATGACTCCGGGCTGGTGC
TGCTGGATCGTGCCAGTGGCAGCGATGCCGTTCCGCCCTCGGATCCTGGCGCGCTGCTGC
AGCGCCTGCGCGGCGTGTTCGCCAGCGTGCTGTGCGATGCCGGCGGCTGCCCGTTGCGGC
AGCTTCCGCACCTGTTGCTGGACCAGGCCGACGAGATCTGGCTGGTCACCGATGCCTCGA
TCGCCACGCTGGTTTCTCTGGACCAGGCCCTGAAGCACCTGGCGGGCCAGCGTGAGCGCG
AGAAGCGCCTGCAACTGGTGATCAACCGCCACGATGACAGCAGCGGCATGAGCCCGGAAC
AGATCGCACGCCGCTTCGAAGTACCGCTGCTGGCGACGCTGCCCGAACGACCGCGCGTGC
GCCTGGCCGCCAGCCAGGGACACCTGCTGCTGCAGGATGCCCCGCGCGACCCCTATCTGC
GTGCCCTCGCCCCGCTCGTGTCGCGCCTGGATCCGGCCGCCTGCCCGGTCCAGCCGCATG
GCCTGCGGGAAAGACTCTCCCTTGCCCTGGGTGGATCGCAATGGAAGACAAGGTAACCCC
GTTCCCGCACGCCGTTGCCCGCCCGGTACTGCCCGAATCTGCCCCGGGCCACCTGCCGTT
CGCGCAGACCGAGCAGTACCAGAAGGTGCTGTCGGCCGCGCATGAGCACCTGCTCAACAG
CATCGAGGACGAGCGCATCGACATCGATTCCTGGGCCCCGGACACCATCGCCCGCTGGGT
GCAGGTCCAGACCGTGGGCTTCATCCAGGAATGGCGCATCCCGATCAACGAAGAAGAGAT
GCAGGTGGTCGCCGAGGGACTGGTCAAGGAACTGACCGGTTTCGGCCCGCTGGACGACCT
GCTCCACGACCCATCCATCGAAGACATCCTGATCAACGGCTTCAAGGACGTGCACGTTTC
GCAGGGCGGACAGCTCAAGCGCGCCACCCAGCGCTTCACCGATGATACCCACCTGCTGCG
CATCCTGCGCCGCATCCTCGCCCCGCTCGGCCGCCGGCTGGATGATTCCAATCCGATGGT
CGACGCGCGCCTGCCCAACGGTGGCCGCCTCAACGCGATCATCTCGCCGCTGGCGGTGGA
CGGACCGATGGTGTCCATCCGCAAGTTCCGCAAGGACCCGTTCACCCCCGACGAACTGCT
CGCCAAGGGTACCTTCGACGCACCGATGCAGGCACTGCTGAAGGCGATGGTGCTGGGGCG
CTGCAACATCCTGGTTTCCGGCGGCACCAGCTCGGGCAAGACCTCGCTGCTCAATGCCCT
GGCCAGCTACGTGCCGGCCGATGAGCGCGTCATCACCGTGGAGGACACCGCCGAGCTTTC
GCTGAACCATCCGCACGTGGTGCGCCTGGAGAGCCGCATCGGCGGCGCCGAGGGCCAGGG
CGCGGTCAGCATCCGCGACCTGGTGCGCAACAGCCTGCGCATGCGCCCGGACCGCATCGT
GGTCGGCGAAGTGCGCGGCGCTGAAGTGCTGGAAATGCTGCAGGCGATGAACACCGGCCA
CGACGGATCGATGGCCACCATCCACGCCAACACGCCGCGCGACTGCCTGTACCGCATCGA
GATGCTGGCCGGGTTTGCCGGCTTCCAGGGCAGCGAAGACAGCCTGCGCCGGCAGATCGC
CAGCGCCATTGATTTCATCGTGCAGATCTCGCGACTGGGCAGCGGGCGCCGGGTGCTGGT
CTCGATCACCGAGATCACCGGGGTCAGCGACAACCTGATCACCACCCAGGAGATGTTCCG
CCACGAGGTGCAGATCGATGGCACCGGCCGCGAGATCGACCGCTGGATCGGCCTGGGCTT
CCATCCGCATTCGCACAAGCTGGAGCCGTTCCGCCAGCAGCTGCGCGAATCACTCTACGG
GGACTTCTGAACATGGGCACCGACCTGCTGCTGGGCGTGTTGAGCATCATCTCGGTGCTG
CTGGCGCTGGCCGTCTGGCTGTGGGGTACCGCCAGCAGCCGTGAACAGCGCCAGGCCTCG
CTGCAGCACACCGAGCAGCAGCTGGCACGCGGCAGCACGGCCGGTGCGGTGCCGGCCGGG
CCTGCCGTTGCGGCGGCGAACGATTCGGCCCGCCCCGCCAGCAGTGGGAGCCGCGCATTA
CCCTGGGATGGCGTCCTGCAGCGCGCCGGCCTGCAGCCGGGCTGGAAGCTGCCACTGATG
CTGCTGGTACCGGGACTGGTGCTTGCGGTCGTGGCGGCGGTGCGGCTGGGCACGGCCTGG
ATGTTTCCGCTGACCCTTCTGCTGTACCTGCTGGGCTGCTGGCTGTGGGTGATGCGCCGG
ATCACGAGACTGCGCGCGCAGCTGCTGCACCAGATGCCGGACTTCCTCGACAACCTGGTC
CGCCTCACCGCGCTGGGCAACAGCCTGCAGGCCGCGTTCCAGGTGTCTTCGATGCAGACC
AGCGCGCCACTGCGCGGCCTGCTGGACACCACGGTGCGCTATGCGCGCAGCGGCATGGAG
CTGGATCGTGCATTGAGCCTGGCCGCACAGCCGTACCGGATGGACGTGCTGAAGGTGCTG
GCGGTGGTGATCGGGGTGAGCGTGCGCATCGGCGGGCGCGCCGACCAGATCCTGCAGCGC
ATGGGTGATTTCATGCGCGACCTGGAGCAAGCCCAGCAGGAGCTGGCCGCCACCACCTCG
GAAACCCGCATGTCGGCCTGGGTATTGGGGCTGCTGCCACCGGCCAGTGCGGTGCTGATG
GCGATCTCCAGCCCGGCGTTCTTCCAGCCGGTGCTGCATGACCCGCTCGGCCACAGGATC
CTGCTGATCGCACTGGGCCTGGAACTGCTCGGGGCGTTGCTGCTGTACCGCCTGGCCAAA
TCGCTATGACCGCCCGCAGCTACCCGGGAGGTGCCCGATGAGCGCCAGCGCCTGGTTCGC
CCTTTCGCTGCTGGTGCTGGCAGCGGGCGTCGCCCTGCTCGGCATTGCCGGCTGGGTGCG
CAGCCATCGCGAGCACCGCACCTCGGCCGCGCTGAAGACCGCCCTGCAGCCGCGCGAGGA
AGCCCGCGACACCGAGGCCACGCGCCGCGACTCGCTGGGCTGGCTCGAGCGCTTCGGGCG
CTCGCTCAGTGGTGGCCGCCTGGAGGCCGCGCTGCTGGCCAACGAGGACAGGCTGCTGCT
GGACCTGGCCGGCTGGAACACGCGCCGCGGCACCGCCATCTATCTCGGCCTGCGCCTGTT
GCTTGCGTTGCTGGTGCTGGCGCTGGCGCTGGCGTTCAGCAGCGCGCACGGTCTGGCCAG
GGTGATGGTGGTGATCGGTGCGCTGGCGGCCGGGCTGCTGCTGCCCAAGTTCGTGCTGTC
GTCGTGGGTCAAGCGCCGCCGCCGCGCGGTCGAGAACGAACTGCCCTTGCTGATCGATCT
GCTGCGCCTGCTGCAGGGCGTGGGCTTCAGCATGGACCAGAGCCTGCAGACGCTGGGCGA
CAAGCTGCGCGATGCGTTGCCGGTACTGGGCGGCGAACTGCAGGAAGCCAACGTGGCCTA
CACCCACGGCCGCACCCGCGCGCAGTCACTGCGGCGCTTGAGCGAGGTCTACGCCGATGA
CGACCTGGCCAGCCTGATGCAGCTGATCCTGCAGGTGCATGCGCACGGCGGCGCCGTGCA
GGAACCGCTGCGCCAGTTCAGCATCCGCCTGCGCGAGCAGCGCCGCAACACGTTGAAGGA
AAAGGTCGGCAAGCTCTCGGTGAAGATGACCGTGGTGATGATGCTGACCCTGTTGCCGGC
ACTGATGCTGGTGCTTGCCGGTCCAGCGCTGGTCGCGCTGGCCACCACCATGTCCAAGAT
GGGATCGCCCTGATGCCTGCCCTGCGCACCCCCTGCCTGCTGCTTGCCGTCGCCCTCGCC
ACCCTGGCCAGTGGCTGCGCATCGACCACGCCGAAGTACGTGCGGGCGCCCAGCCTTGCG
CCGCCGGAGCCCGATCCGCAGGACAGCCGCAACACCTATCTGGAGCTGATCGAGCGCATG
CAGCAGCAGGGCGCCTGGTATGCCTCGCTCGCCCACGTGGAGGCCTTCCGCCAACGCTAT
GGTGATCGCCCCGCCCTGCGCCTGCTGCAGGCCGACGCCCTGCGCGAGACTGGCCAGAGC
GACGCAGCGGTCGCGCTGTATCGCGAGCTGTCCAGCGGGCCGCAGGCCGCTGCGGCCGCC
CACGGCCTGGGCCTGATCGCTGCACGCCGCGATGACGACGCCGGCAGCGAACAGGCGCTG
GCGCGCGCCACGCAACTGCAGCCCTTGAACACCGACTACCTGGGCGACCTGGGTTATGCG
CGGCTGCGCGCCGGCCAGTTCGACCAGGCGCGCGAGCCGCTGGCCAAGGCCCTGGAACTG
TCGCCAGGCAACGCCAAGGCCACGGCCAATCTCGCACTGTGGGCGCTCCTGCGCGGCGAC
CAGGCCACCGCGGAGCGCCTGGCGGCACAGGCCAACCTCAACGACGAAACGCGCCGCAGC
ATCCAGCAGCAGGCCCAGCAGATCCGCACGCGCCTGCAGCAGCGGCAGGCGGCGGCCGCC
GTCAACGCCCCTGCGCCTGCGTCCGCGGCCAGCAGCGAACACGGCGCCCGTGCGTCGGGC
AGCACCCGGCTGGCAGCCGAACCACGCCGCGAAGCACGTGACGAGCGCGATCCGCAGCGC
CTGCCACCGTCGATGCTGGAACGCTTCAGCACCACCGAACACCCGACCGGAAGCACACCA
TGACTGCGATGCGCCTGACCCGACGCCTGTTGCCCGTGCTGTCCTGCCTGCTTGCTGCCG
GTGCCGTGCAGGCCCAGCAACAGCCATTGACCGGACAGATGCTAGGTGGCCCCTTGCCGT
CGGCACCGGCCGCAGCACCGATGCAGGCCGAGCCGCTTCCCACCGTGGAGCTGGCCGCAC
CCGCCGCATCCGCGGCGGTGGCAGCGGTGGCAGCGGTGCCACCGGCACTCCCCGCAACCG
ACGGTGCCCCGCCGGCAACACCGCGTGCGCGCCTGCAGAGCGGCGAAGCCACCCGCAACC
TGTTCCGCCTGCAGGCGTCGGGACAGCAGGCCGGCCAGCGCCTGCCGATCCTGGGTGACC
AGGCCACCCTGAGTTATGCGCGTTACCTGAAGAGCTTTGAACACGAGATCCCGGACTTCT
TTGAGACCGATGTTGCCCGGTCCAAGGATGCCTCCTCCTCCGGACGCTGAGGTAGGCCAT
GAAACGCCCACGCCAGTTCAGTTTCGGCCGCGCACGCGGCGGCATGTCGGTCACCATGAT
GCTGGTCATGCTGGCCTTGCTGGCGATGCTGGGCCTGATCGAGATCGGCTATCTGTTCTG
GGCCAAGCGCGATGCGCAGAAGGTTGCCGATCTGGCCGCACTGGCCGGCGCGCAGCGACT
GGAGTTGTGCAGCGCGGACAACAGCGACAACAGCGCCGCCCGGCAAAGCGCACTGGCCCA
GAACAGGTTCGCAGGCACCTTGCAGGTCCGCTGCGGCAACTGGAGTGCCAGCCGCGGTAC
CAGCAACCGTTTCGTCACCAGCGTTGATGCCAGCAACCCGCGCAATGCGGTGCAGGTGAT
CGCCGAGCGCAGCGTGCTGCCCTTCTTCGGCCAGAACACCAGCCTGCCGACCGTCAGCGT
GCAGGCGGTCGCCCGCCGCTCGGAGCCCACGGCGGTGTTCGCGGTGGGCTCGCAGCTGCT
GCGCACCAATGGCGATTCCGTACTGCTGTCGACCCTGCGCCTGGTCGGCCTGGATGTCAG
CAGTGCCACGGTGCTGTCCTATGACGGTCTGGCGCAGGCCAACGTCACCCCATCCGGCCT
GCTGAAGGCACTCAACATCCCGGTGAGCGCCAACCTCAGCGTGGCCGATTTCAACCGCCT
GCTGTCGGTCAACAAGATCTCGCTGGCGCAACTGGTCGATGCCACCGCCACCGTGGTCGG
CCGTGACTCGACGGTGGGCGTGCAGCTGCGCGCCCTGTCCGACCTGGTCGCCACCCAGCT
GGACATCAACAAGCTCAACATCGTGCTCGGCAGCCAGGCCGGCGGCGGCGGGCTGTTCGC
GGAAGTTGTCTCACCCGACGGCACCGTCGGCAGCGCACTGGAATCGAAGATCAACGTGCT
CAACCTGATCAGCACCGCCATCTCCATCGCCAACGATGGCAACGGCGTGACGATCAAGGG
GCTGGACCTGCTGGGCATCAACATCCAGGGCGGCGTGGTCGAGCCGCCGTCGATCGCCAT
CGGCGGCGTCGGCACCCGCGCCTACAATGCGCAGGTGCGGCTGATGGTGGACGTGGACAG
CAACAACCTGTTCGCGCTTGGGCCGCTGCTGAACCTGCTCGGCACGCGCCTGCACCTGCC
GCTGCACGTCGACGTGGCCAACGGCATGGGTACCCTGACCGGCATCCAGTGCGGCGGCAG
TCCCCCCAAGGCCACCATCCAGGTCGATTCCTCGGTGCTGCGTGCCTGCGTCGGCAACGT
CGACCCCGCACAGCGATTCTCCAAGGCCAATGTCTGCGACGCCACGCTGCAGAACGAACA
GCTGTTGAAGCTGCTGGGACAGCCGCTGATCAACGACAGGATCACCCTGCCCGCCCTCAC
CGGCTCACAGAACCTGACCCTGGCTGCGGGCGAGACCGGCTCGACCCGGATCAATCCGCT
CGCGATCGGTGACGCAGTGTCGAGCCTGGTCAACGAGCTGCTGCGGGTGCTGTCGGGCAT
GCTCAGCTCGCCCAAGCAGGGCATGAGTGCCAACGACACGGCCAAGGCGCTGGCCGATCG
TTACCTGCAGGCGGCCTTTCCCACTGGCGGACGCTACAACGTCGACCAGGTCATCCCGCT
GCTGCGCGATGGCGATCCGGCACGCAACCTCGCCCCGCTGGGCAACTGGACGGTGAAGAA
TGGCGTCCCCAAGCCCTGCCTGCTGGGCCTGACCACCTGCTGGGAAGACGGTTCGGTGTG
GACCGGTTACAGGACGACCGTCACCGGCCAGGGCCTGGGCCTGCTCGATGGCCTGCTCGG
CTCGCTGGTCGGCGGCCTGCTGATCAACCGCTGCGACAGCCTGCTCGGCAACCTGATCGA
CTACAACGGCTGCGTGCGCAACAACCTGGCGTCGTACATCCAGACCGCGCCGGCGGGTTT
CCTCGATGGCGCCAGTGGCAGCGGCGTCGCCAACCCGGACGGAAGCGTCAGCTGCAGCGG
CCTGCTGTGCACCGTGCTGAAGCCGATCCTGGCAGCACTGCGACCGGTGCTCAACAGTGT
CGGCACTCTGCTGACCAACCTGCTGGCCAGCGTGCTGGGCCTGGAACTGGGCCGGACCGA
CGTCAACGTGCAGTCGATCCAGTGCAGCGCGGCACAGCTGGTCTATTGAAATCGCGCCGT
GACCGCCGCCCTTGGCGGCGCCCGCGCCCATGCTAGACTCCCGGCGGGGAACCACCTTCA
TCTCAACCCACACTCATCCGTGGATGGTCTAGACATGCGAGAAACTTCAGGGGGCGCGGT
CTTCGCCCGGCACGCGCGCAACGCAGCAGTGCTGGCCGTGGCCATGATGCTGGTGGCACC
GGCGGCGATGGCCGCGCGTGGCGACCGCGAGGCTGCAGCCGAACCGGCGCGCAGCGCGCC
GGTGGTGCGCAATACCGTGGACGAGCTCAAGCAGTTGATGGATTCGCGCCAGCTGACCGA
GCTGCGCACCACCTACAACGGCAACTACGGCGCCAGCCTGCTGTTCAACGCCAATACCCT
GACCTACTACGTCGCCCTGTTCCAGGAGAAGAACTTCTGGCGGGTGATCAAGACCGATGC
GGTGGACAACGCCGAACGTGTCTACCGCACCTTCGCGCAGCAGTCCGAGCAGCTGGCCCA
GGTCTACATCGACACCACGCGCCTGGAAGCCGGCAAGCGCTACACCGAGCGCCTGGTGGC
CTACAACGAAGAACGCCTGCGCACCCTGCAGCAGGAAATGGAACAGCAGCAGGCACAGTC
GGCGCAGGTCAGCGCCGCCCTGCAGCAGGCCCAGCAGCAGGCAGTCAGCCTCAGCACCGA
TGTGCAGAGCACCAACAGCCAGCTGGACGCCCTGCAGCGCCGCATCCAGATCCTGCAGGC
CGAACAGGGCAACCCGGAGTTGAGCCTGCCCAAGCCGGACAGCGTGCCCTCGCCGGCACC
GGCCGCCACCAGCGACGGCCGCTGAGAGCTGCACTCACGGCATTGCACACGACGGCGCCC
CAGGGCGCCGTTGTTGTTTTCGGCGCTTCAGTGCACCACTTCACTGGCAGGCGTCGTAGA
CCGCGTCATCCAGCTGCCGGCGCTGCACGAAATCCAACCGCCGACGTTTGAGCAGCGCCT
GTCCGCGCTGGCGGCGCACACGCTCGCAGGCCGCCGCATCCGTACTGATCGTGATCAATG
CGCCCTGCGCCCGGACGGCACGACGCGGGCGACGCGACGGCTTCGATGGCGTGACTGCGG
GAACCACCGCCCCACGGGACAATGACTGCTCCGCCGGGACATCCCAGCGCCACGCCGCCC
GGCCCTGGCAGGGTGTCTGCTGGTAGACCGGATGCGGTCCATCCACGCATTTGTAGACAT
TGGTCTGAGCCGGCGCGGCCATCGGCAACAGCAGGCACAACAGCAGGGACCATCGCGTGG
CGGGCATCCGGGCATTCCACAGGCGGGCTGCGGACATCCTCGGCGCGCGACTCGGGTCCC
GCCAGAGCGATATGCGTCACATCCTCTGCAATCCAGCACAGCGGTGCAAGTCCGTCGCCG
GCACCTGCGCTGTACTGCCGAAGGCACCGGCAGCCTGCCGGTGCCTTCCCTCCCTTCCGC
CAAGGAACCTGCAATGAGCAACTTCGTCACCGTCGCCGACGGCGCCCGCATCTTCTACAA
GGATTGGGGCAACGGCCAGCCGATCGTGTTCGCCCACGGCTGGCCGCTGTCGTCCGATGC
CTGGGACCCGCAGATGCTGTTCATGGGCCAGAACGGTTACCGCGTGATCGCCCACGACCG
CCGCAGCCACGGCCGTTCCAGCCAGACCTGGGACGGCAACAACATGGACACCTACGCCGA
CGATCTGGCTGCAGTGATCGAGGCGCTGGACCTGAAGGACGCGATCCTGGTCGGCCATTC
CACCGGCGGCGGCGAAGTGGCCCACTACATCGGCCGCCACGGCAGCACGCGCGTGGCCAA
GGTGGTGCTGGTCGGCGCCGTGCCGCCGCTGATGCTCAAGACCGCCGGCAACCCGGCCGG
CACCCCGCTGGAGGTCTTCGACGGCATCCGCAAGGGCACCGGCGGCGACCGTTCGCAGTT
CTTCAAGGACCTGACCACCCCGTTCTTCGGCGCCAACCGCGATGGCAACACGGTCACCCA
GGGCATGCGTGATGCGTTCTGGCTGCAGGGCATGCTCGGTGGCGTCAAGGGCCAGTACGA
CTGCGTGCACGAATTCTCGGAAGTGGATTACACCGAAGACCTGAAGAAGATCGACGTGCC
GGCACTGGTCGTGCACGGTGATGACGACCAGATCGTCCCGTTCGATGCCTCGGCCAAGCT
CTCCTCGCAGATCATCAAGAATGCCGAACTGAAGGTATACGCCGGTGCCCCGCACGGCCT
GACCATCACCCACGCCGAGCAGTTCAACGCCGACCTGTTGGCGTTCGCGCGCAGTTGATG
CGCCGCGGCGGCACTGTAACGGTGCCGCCGCCCCTTCGATCGCAAAAAGGGGACGGAGGG
GATTAAGTCGTTTGTGCACAAACGACTTAATCCCCTCCGTCCCCTTTTTTTGTCAGATGT
CGTTGTGGTGATGCGGCACAGCGGCAGGCAGCGGGTCATGCCCACCCACGAAGTGGCGCA
CCACCGGCGCACGCTCACCGCGATGCAATCCGCGCAGCACTTCCTGGATCGCCCTGTCGT
CGGCGGTGATGCGTTCGTGCTGGCGCAGGTGCTCCAGCCACGACGGGGTCACGAAATACT
CCAGGTGGATGCCCGGGGTGGCCACATCCTCGACCACGCCCCAGACCACGGCGCCATCGC
GGCGGCGGATGGTGCCCAGTGCGCGCATCTGCGCCTGGAACGCGGCGCGATCAGCATCGT
CAATGCGGTACTCGATGGTCACCAGCACCGGGCCTCGATCATTGGATACCGGTACCGACA
GTTCGGGGGCTGGCCAGTGCCCCGCCGGACGCAGGTTCAGGTCTTCGGTGCCGGCGATGC
GCACGCGCCACACCAGCAACCCGCCGATGACCGCACCCGCGGCAGCCACCAGCAGGGCCA
GCTCCGGCGAGGTGCGCTGAGCCAGTGCGCCCCAGCTCAGGCCGCCGGCGGCCATGCCGG
CAGAGAACACCATGATGTACAGCGCCAGCGCACGCGCACGCACCCACGCCGGCACTGCGG
TCTGCGCCGCGATCTGCAGCGACGACAGCACGGTGATCCAGGCAAAGCCATTGACCAGCA
TCACCAGCGGCAGCACGTACCAGCTTCGGGTCAGCGCCAGCCCGACCAGGCTCATGGCCA
GCGACAGGGTCGCCAGCAGCACCAGCAGGTCGCGATCCAGCTGCGCGCGCAGCTTCGGCA
GCAGCAGCGCCCCCCCCACCGCACCGATGCCGATGCAGCCGAGCAGCATGCCGTACTGGC
CCGCCCCGCCCTGCATCTGCCCACGCACCACCACCGGCAGCAACGCATTCATCGCTGCGG
CGAAGAAGAAGAAGCCGACCGACTTGATCAGCACCGCCTGCAACCGCCCGGCGCGGCTGG
CATAGCGCAGGCCCGCTTTCAGGCCCGCACCGAAGCCTTCCGGCGGCAGGCTGGACTGCT
TCGGGTCGCGCTTCCAGCCCCACACCACGAACAGCATCGCGGCGAAGGTGATGGCGTTGA
AGCCGAAGGCCCAGACCGCACCGAGCTGGGCGACGATCACGCCGCCGATGGCCGGGCCGA
TCGAGCGCGCGATGTTGATGCCGATCGAGTTCAGCGCCACCGCCGAGGCCAGCATCGGCT
GTGGCACCAGTTCGGACACGATAGCGGCCTGCGCCGGCATCGCCATCGCCGCACCGCAGC
CCATGCAGAAGGTCAGCAGCACCAGCAGCTGCGGGGTCAGCATGTCCATCGCGGTCAGCG
CCGCCATCACGGCGGCGACCAGCAGCATCCAGCCCTGGGTGGCCAGCAGGTACCTGCGGC
GATCAACGATGTCGGCCAGGGTTCCGGCGGCCAGTGCCAGCAGCACGATCGGCACGGTGG
TGGCCGACTGCACCAGGGCCACCATCAACGGCGAGCCGGTACGTTCGGCCATCACCCAGG
CGGCGGCCACGTCGTTGACCCAGGTGCCGATGTTGCTGGCCAGGATCGCCAGCCAGATCG
AGCGGAACATCTGGATCTTCAGTGGGGACCAGGCGCCTGCGGCCTGTGCGGGGGGTTGCG
ACGCGGTTGCGTTCACCATTGCCATGCTCCAACGATCGAGGCGAACAGCGTGTCCCGGCC
GCCGGCCTGCTTCAGTGCAGGCCCGGCATCGACCCAGGCCAGCTGCAGCTGCCATTGCCA
GTGTTCGCTGGCCTGCCAGCGGGTTTCGGATTTGTACTGCGTGCCGATGCGGCGCGCGCC
GCCGGCGCTGCCCGGCAACGCCACCAGCGGTGCCGGCGTGGTGTAGACCGCATCGGCGCG
ACGATGCTTCCAGGCCACCTGTACGCCCAGTTCCGTGGTCAGCGCGTCGTGCAGGCGCAG
TGTCAGGGTCGGCTGAACGTCCATCAGGTTGGCCGGGGCCAGCAGGCTGGCCTCGCTGAA
ATAGGCCGACTTCGGGAACAAGGCATTGAAGGTGCCCAGGCGGCCGTCGTGCAGATTGCC
ATCGCCACTGGCGATGTCGGCCTTCAGCCCCAGACGCGGCTGCAGCGGCAGGTCCGTCCA
GCGCCACCCCGTATCGGTGGCCAGCGTCCAGGCGTGGATAGCGAGCGTGCCGGCGGTCGT
TCGCAGTTCACCGCCCTGCGCCACCAGCTCGCTGTTCCAGTCCAGTGCACCAGCCTGGCC
GAACCAGCGCGCGCCCAGGGTCTGCCGACGTTCGGTGCCGCTGCCGGCGGCAAAGCGCGC
GCCGTCGCGACGGTAGTCCAGCAGGTACAGATCCCACTGTCCCGCGCCCCGCCCGCGTGC
CGTGGTGGCATAGGCACCCCACAGGTGGGCGCCGTGTTCGCCGCGATCATCGAGGGCACC
CGGTCGGTTCTCCAGCGGACGCAGCGCCATCAGTTCAAGCGTGCCGGATCTACCCTTCCA
ACCCACGCGCGCACCGTCGAACGCCAGGCGGATGTTCGGCCCATCGCGCACCGACAACAG
CCGCAAGCTGCCATAGCCGGCTTCCTGCCGGCCGAGTTGCAGATGGAAGCCACCGCGCTG
CCAGCGCCAGTACGCCTGCTGCACGTCCAGCGCGCTGCGGTCGGTGCGGCCGGGTCTACC
TGCCTTGCCATTCTCGGCATGCACGCCCAGCTGCACCCGTGCCTGCCAGTTGTCCTCGAC
ATACGTGGCCGACGCCAGTGCACGCAGCAGACCGTAGCCGTCTTCACTGCCGCCGATACC
GAATCGGGCCGGGTCGTAGTACATGCCCCTGAAGCGCAGCGAGGCGTCCCCCTGCAGTTG
CCCGGTGCCCATGTCGGTGCGGCGGCCGCCGTCGCAGGCCAGCCCCAGCGCTGGCGCGGC
CAGCAGCGCCAGGCTCAGAAGGCGAAGCACGAGCATCCCATCGCGCCCCAGAAGGCGGTC
AGGTCATCGGTGGGTGCCGCATGCCGGGCCGCATGCCCGTGCGCGCCGTGGGTGCTGCAG
GCGACACCGTGATGGTGGCGATGGGCGGCGGCCAATCCGGTGGCAGCACCGCCGACGTGG
TAGCCACCGAAGCGGTTGACCGGCGACCAGTCCGGCATCGCCGGCGGCAGCTGCGGCGCC
AGGCCGGCGTAGTCGCCGTCGGCGTGCACGATGCGGCCGCCGACCACGGTCAGCAGGCTG
GTGATGTCGGCGATCTGCGCGTCATCAACGCGGAAGAAGTCGGCCGAGAGCAGGATGAAA
TCAGCCAGCTGGCCAGCTTTCAGCGTGCCCTTCACCGCTTCGTCGCCGGAGAACCAGGCG
CTGCCCTGGGTCCACAGGCGCAGCGCCTGTTCGCGCTCGAGCAGGTTCTCATCGCCATAC
AGGGCCAGCCCGCCCACGGTGCGCCCGGTCACCAGCCAGGACAACGCCACCCACGGGTTG
TAGCTGGCCACGCGGGTGGCATCGGTACCGGCACCGACCGGCACGCCTTCGGCCAGCATG
CGCTTGACCGGCGGCGTGTGCCGCGCCGCCTGCACACCATAGCGCTCGACGAAGGCTTCG
CCCTGGTAGGCCATGCGGTGCTGCACGGCGATGCCGCCGCCCAGCGCGCGGATGCGTTCG
ATGTTGCGCGGGGTGATGGTCTCGGCGTGGTCGATGAACCAGTGCAGGCCATCGAACGGC
ACCTCGCGGTTGACCTGTTCGTACACATCGAGGATGCGGGTGATGCTCTCGTCATAGGTG
GCGTGGATGCGGAACGGCCAACGCTTCTCGACCAGCAGTTTCACCACATCGTGCAGTTCC
GGTTCCAGCTCAGGCGGCAGTTCCGGGCGCGGCTCGTTGAACAGCTCGAAGTCGGCCGCG
GAGAACACCAGCATTTCGCCAGCGCCGTTGTGGCGCAGCAGGTCATCGCCCTGGCGCGGC
TGCAGTATCTCGCTCCAGCCGCGGAAGTCGTCCACTTCCTTGCCCTTGTTCTGGGTAAAC
AGGTTGTAGGCGATGCGCACCGTCAGCTGGTCATCGCGATGCAGCTGCTCGATGACCTGG
TAGTCCTCGGGGTAGTTCTGGAAACCGCCGCCAGCGTCGATCACCGAGGTGATGCCGAGC
CGGTTCAGTTCGCGCATGAAGTGGCGCGTCGAGTTGGCCTGGTACTCGATCGGCAGGCGT
GGCCCCTTGGCCAGCGTCGCATACAGGATCAGCGCGTTGGGCTTGGCCAGCAGCAGCCCG
GTCGGGTTGCCCAGCGAGTCACGCACGATCTGCCCGCCCGGTGGATCCGGCGTGTCCTTG
CTGTAGCCGCAGGCGCGCAGCGCGGCGCGGTTGAGCAGCGCGCGGTCATACAGGTGCAGC
AGGAACACCGGCGTATCCGGCGCAATGTCGTTGAGCTCCTGCAGCGTCGGCAGGCGCTTC
TCGTTGAACTGTGCGGCGGTGAAGCCACCGACCACGCGCACCCACTGCGGTGCCGGGGTG
CGGTCGACCTGGGCCTTCAACATGTCCAGCGCGTCGCCCAGCGAGCGCAAACCGTCCCAG
CGCAGCTCCAGGTTGTAGTTCAGGCCACCGCGGATCAGATGGGTATGGCTGTCGTTTAGG
CCGGGCAGCAGGCGCCGGCCCTGCGCGTCGATCAGGGTCGCTTCATTGCCCCAGCCGCGC
ATGATCTCCTCATCGCTGCCGACAGCGACGATGCGGCCCTCCTGAACGGCCAGCGCCTGC
GCGTGCGGCTGCTGCGGGTCGAGTGTGGTGATGCGGGCATTGCGGATGACCAGCGTGCTC
ATGCGACGCTCCTTGGAAGTGGAATCAAGTGCGGCAGCGGCGCGACCGGCCAGGCCGAGC
GCAACCGCGGCACCGCTGGCCAGCACCACGTTGCGGCGGCCGTGGTCGAGGGGATCGTGA
CTCATGCGAAAGCTCCCGGAAGTCGTGGACCGTCCAGCGCCCAGGCCCCCGGCCCGGCCA
GGGCGATGGCCAGCAGCACCGTGGCCCACATCAGCGGGTACTCACTGCCGCCGCGCATCC
AGAACCAGCCCCTGGGCAAGGCCAACAGGACGGTGAAGCCGATGAAGGCAGCGGCGGCAA
GCGCGGCGATGCGGGTCTGCCAGCCCAGCAGCACGGCCAGCCCGGACAGCACCTGCAGCA
GGGACAACAGCAGCGGCAACGGCGCCACTGCCGGCAGCCCGAAACCGCGCAGCTCGGTGG
CGAAGCCGGCCAGCCCCGGTCCGCCGAACCAGCCAAACAGCTTGCCCAGCGCGTGAGGCA
GCAGGAAGCCGCCTGCCGCCACCCGCAGCATCAGCAGGGCCAGGTCGAGGCCGTGGCCGG
CCAGCATGCTCAGTGCCCGCCTTCCTGCGCGCCGAACATGCGCTTGGCGTACTGGATGCC
GATGCCATAGCCGCCGGCGTGGTCGCGGGCGATGCCGGTGGTCAGGTCGTAGGTTTCACC
GCGTGCCCAGTCACGCTGCAGTTCAAGCAGGTACTGCACGCTGGTCATCGGCACCGCGCC
GGCCTGCACCATCCGGGTGATCGCACGCTCGTGCGCTTCTTCGCTGACATCGCCACAGGC
ATCGGTGATCACGTGGACCTCGAAGCCCTGCGCCAGCGCCGACAGCGCCGGACCCACGAT
GCAGACACTGGTCCACAGGCCGGCAAGAACCAGCCGGCGCTTGCCGATGCGGTTGATCTC
ATCGATTACCGGCTGGTCTTCCCAGGTATTCATCGAAGTGCGGTCGAACACCGGCTGGCC
CGGGAAGATCTGCGGCAGTTCCGGGAACATCGGGCCGGAGAATGACGTCTCGGCCACCGT
GGTCAACACGACCGGCACGTTGAACCCCTTGGCCCCCTTGCTGATCAGCGACACGTTGTT
GCGCAGCGCGGAGATGTCGATCGTGTGGGTAGCAAATGCCATCTGCGACTGGAAGTCGAT
CAGCACCAGGGCATGGTCGGTGGGCGACAGCAGGGCCGGGGCGGGCGTGGCGGTGGCAAG
GCTCATGGGTGGACTCCGTGGGAAACATGATCAGGGGGAAGCAGCAGGGCCGCATCGCCG
GCCCGATACTGGCCGGGGCTGCAGCCGGTCTCGGCGCGGAAGCTGCGGACGAAATGGCTC
TGGTCGAAGAAGCCCAGCTGCTGGGCCAGGCACGCCATCGGCAACTGCGCGCCGGGCAGC
AGTTGGCAGGCACGCTGGATGCGGCGGCGGCGCACGTAGCGCAGCGGGCTGGCACCGGTG
CCACTACGGAACAGGCGCACCAGGTGGAAGCGGCTGACACAGGCAGCCCGCGCCAGCTCT
GTCACCCGCAGCGGCTGCGACAGGTGCTCATCGACATAGCGCAGGGCGCGCTGCAGTGCG
GCGGCCTGCTGCGGGGCAAGCGGGGTGGCGGACGGATCGGACGGACTGACGGTGGCCATG
CGGGGCGCCGCGAGGGGGTGGCCCATGGTGCGTGGCCGGCGCACGATGCCCTACCCCCGT
CGGTCGAGGCCGGCACCTACCCGAATGGGGGAGGCCGACGGCCGAGCAGGCGGCGCCCGA
ACAAGCGCGCATCCACCGAGTAGGCGCCCGGCCCCAGCATCAGCAGCGCCGCAGGCAACG
CCACCAGCGGCCACGGTGCCTGCTGCGCGAACATGGTCGCGGCTGCCATCAGGGTCGCCA
GCGGCGTCAACACGCCCAGCACGAGCATGGCCGCCGCCAGCCCGCACAGCACCGCCCCCC
AACCAGCATGCGTGCCAGGCGCGCACAGCGCGGCGGCCAGGCACAGCCGCAGCCACAGCA
GGCCGATGCCCGGACCGCGATCAGGGAACATCACGAACAGGCGCTGCATGGCGGGCTCCA
GGGGTCATGCCGGCGTGATAGCCGACCACGGCGGCCACTGCCTACCCCGTTCGGGTCACC
CCGGACTGCCCCGCACCTGCCAGAATGCGCGCCATGCGTGGCCGCCCCTTCCTGTTGCAA
CGTCACCTGCGGACGCTGCTGACCTGCCTGCTGCTGTTGACCGCCCTGCCCGCCCTTGCC
GTGCAGCGCCCGCCGGTGAGCGGCGGGTTGCCCGATTACGAGCACACGGCCTGGCGCGTC
GGCCAGGGCGCCCCCGGTGACATCTGGGACATCACCCAGGACCGCGATGGCCTGTTGTGG
CTGGCCACCGGCTCAGGGCTGTACCGCTTCGACGGTCGTCGCTTTGAACGCCAGGCCGCT
CCCGCGGGCAGCCATTTCCCGTCCACCAACATGGTCACCCTTGCGCGGGGCCGCGACGAT
GCACTGTGGATCGGCTACTTCCAGGCCGGCATCAGTCAGTTTGCGCGCGGCCAGCTGCAC
AACTACGGCCGCGACCAGGGCGTGCCGGTGGGTGTGGTGCCACACTTCAGCCAGGACCGT
GACGGCCGGCTGTGGGCCGCGATCAATGGTGGACTACGCCAATTCACTGGCCAACGCTGG
CAGCCGCTGCCCGCTGGCATGGGGGTGCCGGAACATCGCGTGCAATGGCTGCTGCACGAC
AGCCGCGGCACCTTCTGGGTACTGGCCGACCTGAAGATCTGGGTGCGCGCGGCCGGCCAG
GCGGCCTTCAAGGACACCGGCATCGCCGTTTCGCAGATGGCGACGCTGGCCGAAAGTCCG
CAGGGGGAAGTGTGGCTGGCCGACCGCGTGCGCGGTACGTCGCCGCTGGCCAACGTACGA
GGCCTGCTGCCGGACAGCGAGCGCGAGGCACGGCGGTTGCCGGAGCTGGTGGCGGCGCGC
CTGCAGTTCACTGCCGATGGCGCGCTGTGGGCAACGATGAGCCCGCATGGCGGTGTCGCC
CGGGTCACCTTCGATGGCGACCGCGCCATACGCATGGAGCGCTTCGATTCGCCGCACGGG
CTGACCGCCACCTCGGCCGTGCCGATCATCGTTGATCGCGAAGGCAATCTCTGGGTCGGC
ACCAATCTCGGCCTCAACCGCTTCCGCGCGCGCAGCGTGCACACGCTGGCGGTTGGTCCC
AGTGATCCCTACCGCTCGCTGGTGCGGGCCAGCGATGGCCATGTGTATGGCTATGGCGAA
GACCTCAAGCCCTACGACCTCGAGCGCACCCTGCTCGATGGCAGCGCCACGCAGCTGCAG
GCCGCCGCGCGCCAGGCCGCTGCCCCGATCTGGCAGTTCGACTGGGTCAACCTTGCGCGC
ACCGTGGCCGGCCGCACCACGCGGATTCCGCTGCCTGCGCCGTTCACCGGGCAACCACTG
CATGCCCTGCTGTTCCCCGACGACGAACAGGCCTGGGTCTGCACCGGCGAACGGGGGGTG
CTGCACTACCAGCAGGGCCAGTGGCAACGCGAACGCCGCCTGCCCGAACAGGCCTGCTCG
TCACTGGCGCTGGATGCCAACGGCCAGCTGCTGCTCGGCTATGCAGACGGCCGGCTGCGC
CGCATGGGGGCGACGCAGATCGAAACCTTCGACGCCAGCCACGGCCTGTCGGTCGGGCCG
ATCACGGCGGTACTCGATCATCAGGACCTCCTGCTGGTAGCCGGCGAGGCCGGATTGGCC
GTGCGCCCGGGCAATGGCCGGTTCGTTCAGGTGAGCACCGACATGGCCGGCGTCATGGAA
GGCATCACCGGCATGGTGGCCGATGCGAATGGCTACCTCTGGCTCAATGGCAGTCGTGGC
CTGGTCCGGCTCGGGAGCGATCAGCTGCGGCGCGCACTGCGCAGCCGGCAGCCGGTGACG
CCCCGCCTGTTCGATGCGGTGGATGGCATGCCGGGCATCGCCCTGCAGAGCGGACCGATC
TCCACCACCGCTCTGGCCAGCGATGGCCTGTTGTGGCTGGCCACCAACCAGGGCCTGGCC
TGGCTGGACACCACCCGCTCGCACGTCAACACCATGGCGCCCAGCGTGCACATCGGCGAC
GTGCTGTATGGCAGTGAACACCAGCCACTGCGCGACGGCCTGCGCCTTCCGGCCGGCACC
AGCCAATTGCAGATCGATTACGTGGCGCTGTCGTTGGCGCGCCCGGAGCGCAACCGCTAC
CGCTATCGCCTGTCCGGGGTCGACGACGGCTGGCAGGATGCCGGCAGCAGCACGCGCGCG
TATTACACCAACCTCGCACCGGGCAATTACCGGTTCGAGGTGGAAGCCGCCAACGAAGAC
GGCATCTGGAGCACTGCACCCGCCAGCCGCACCTTCCGCATCGCCCCTACCTTCATGCAG
ACCCTGTGGTTCAAGCTGCTGTGCGCCGCCGCGGTGCTTGCGCTGCTGGTCCTGGCGGTG
CGCATCCGCAGCGGGCAGCTGGCTGCACTGTTCCGTGCGCGCCTGCAGGAACGCCATGGC
GAACGCGAACGCATTGCCCGCGACCTGCACGACACGCTGCTGCAGGGCAGCCAGGGCCTG
ATCCTGCGGCTGCACGCGATCAGCCAGTCGCCGCAGACCCCGGACAGGGTGCGCGGCCAG
CTGGAATCGGCGATGCAGCTGGCCGAACGCAACCTGGCCGAGGGCCGGGAGCGGGTCAAC
GCACTGCGCGACGGTCCTTTCGCGGGCCGCGACCTCGCTTCGGCGCTGGCCGATGTTCAC
GCCGAATACGCCGGGCACGGCACCAATCCGCTGCGCCTGACTGTGGAAGGCGCAACACCA
CCGCTGCAGGCCGATGCCGCCGAGGAGGTGTTCCTGATCGGCCGCGAGGCCATCCGCAAT
GCACTGCGCCACGCCAATGCCAGCGCCATCGAGGTAGAGCTGTCCTACGGCGCGCGGTGC
TTCCTGCTGCACGTGCGCGACGATGGCGTCGGCATCGCCGACGAAAATGCCGGGCATGGC
CATTGGGGCCTGCAGGGCATGCGTGAGCGCGCGCAGCGCCTTGGCGCGGAGCTGCGGCTG
TGGACCCGCCCCGGGCTGGGCACTGAAGTCGCGCTGGCGGTTCCCGCCCGTCGCCTATAT
CACCGCCGCCCATCGCGTTGGCGCTGGCCCTGGAGTAGAAGCCACCATGACTGAGTCCCC
TGCCCCGATCGGCGTGCTGGTGGTCGACGACCACCCGCTGCTGCGTGACGGCCTGGCCGC
GCTGCTGGGCGCCCATTCCGACCTGCGCCTGCTCGGCGAGGCCGCCGATGGCGAGGAAGC
CATCGAGCGCTATCAGCAGCTGCAGCCGGACGTGGTGCTGATGGACCTGCAGATGCCACG
CCTGGATGGTGTGGAAGCCATCGTGCGGATCCGCGCGATGGACCCGCGTGCGCGCATCAT
CGTGCTGACCACCTATCGCGGTGACGTGCGTGCGGTACGGGCGCTGCAGGCCGGCGCCAG
TGCGTACCTGTTGAAGGACATGCTGCGCCACGAGCTGGTCGATACGATCCGCATGGTCGC
TGGCGGCCGGCGCGCACCGATACCACCGGCAGTCGCTGCGAGCATTGCCGCACATGTGGT
GGAGGACCGGTTGTCGCCGCGCGAGACCGAGGTGCTGCGGCATGTGGCCGGTGGCCTGTC
GAACAAGCGCATCGGCGAGCGCATGCAGATTTCCGAGCAGACGGTGAAGGCGCACATGAA
GAGCCTGATGGACAAGCTCGGGGTGGGTGATCGCACGCACGCGGTGACCCAGGCGCTGCG
GCGCGGCATCATCAGCCTGGACGACAGCGGTCACGATTAGGGGGTTGTTCGGCAGGGCTT
GCAGCCCTGCACCCGCTACGGGCTGGAGCAACAGCAACAGCAACAACTGAAGCAACAGCG
GTTTCCTGTGGGCAGGCGGGGTGGGTCCGGTTGCGGGGGTCGCTGCAAGTACGTCCATGT
AAGCTCGGTCGCCGCATCCATGCGGCTCACGCCCCCGCAACCGG
>contig00003 len=379358 cov=33.9 corr=1 origname=NODE_3_length_379358_cov_33.910557_pilon sw=shovill-spades/1.0.4 date=20230425
AATTAGCGCTGTGGAACCACCCGATCCCATCCCGAACTCGGAAGTGAAACGCAGCTGCGC
CGATGGTAGTGTGGCTCAAGCCATGCGAGAGTAGGTCATCGCCAGGGTTTATACCCCAAA
CCCCGCTGCTCACGCAGCGGGGTTTTTCTTTGTGCGCAGAACATGTGGGTAGTACCGGCC
GCCGGCCGGCACCGCCATAGCTGCACACCGGCCGGTAGATGCACGCCATGCGTGGATATT
CTCCGCGGGCAGCCCCAGCGCCAACCAAGGTTGGCGACTACCGAGGGCATGCGGGCGCAC
AGTAGATCCACGCCGTGTGTGGATGCGGCGCCAGCCAGGGTTGGTCGCTCCTCACGGCAG
GTCCGGAAGCGGACTTTCCTGACCCATCACGCAAAAGCAGGCAAAAAAACGGCGCCCTGC
GGGCGCCGTCTTGACCGGGATGGAACTGCAGGCCCGGATCAGGCGGCCCGCGAGACCTCG
TGCGGTTCCTGCTGGCGGAACACCGATACCGCCTCGGTAAGCGTACCCGCCTGCGATTGC
AGCTCGCGTGCGGCCGCGGTGGCTTCCTCCACAAGCGCGGCATTCTGCTGCGTCGCCTGG
TCCATCTGCACCACGGTCTGGTTGATCTGCTCGATGCCGACCGACTGCTCCTGCGAGGCC
GCCGAGATCTCGTGCATCAGGTGGCTGACATTCTCAACGCCCCCGACAATGCCCTGCATC
CGCTGGCCCGCATCGGCCACCAGCTGGGCGCCTTCGCCCACCTGGCGACCTGCCTCATCG
ATCAGCTTCTTGATTTCTTGAGCCGCAGCGGCGGAGCGCTGCGCCAGCACGCGCACCTCG
CTGGCCACCACCGCGAAGCCACGGCCCTGCTCGCCGGCACGGGCGGCCTCCACTGCCGCG
TTGAGCGCGAGGATATTGGTCTGGAAGGCGATGCCATCGATCACGCCAGTGATGTCGCCG
ATCCGCTTCGAGGCTCCCTCGATCGCCTGCATGGTGTCGACGACCCGCTGCATGGCGACG
TTGCCATCGCTGGCGGCGCTCTGGGTGGTGATCGCCAGCTGGCTCGCCTCGCGCGCATGG
GCAGCGTTCTGGCGCACGGTGGCAGTCAGCTCTTCCATCGAAGCGGCCGTTTCCTGCAGG
TGCGCTGCCTGGCGCTCGCTGCGCTCGGACAGCGCGCCATTGCCCGCAGCGATTTCGCTG
GCAGCGGTGCTGATCGAGGACGCGCACTGCTGGATACGGCCCACCATGCGCGCCAGCTGG
CCGGCGGTGGCGTTGGCATCGCGCTGGATCGCGGCAAAGGCGCCGTGATACTCGCCATGC
ATGCGTCGATCGAGATCGCCGCTGGCCAGCGCCGAGAGCATCTGCCGCACCTCGTCAACC
GTACTGCCCAACGTATCCAGCAGCCGGTTGATGCCACCGGTGAGGCCATCGAGGAAGCTG
GCACCTTCGGTTGCCTGCAGGCGCTGGTCGAGGTCGCCGGCGGCGGCGGCCGCGACGATG
CCGGCGACGGCGTTCTCCAAGGCGAGCTCATGGGTACGGTCATGCCACTCCACGGCAAAG
CCCAGGCGCACGCCCTGTGCGTCGAAGACCGGAGTAACCACCTGTGCGAAGTGCACCGGG
CCGATCTGTACCTTGCCGTTGTGGCTGACCTGCAGGCCATTGAGGATGGCGCGGATCCGG
TCCGGGTTGGCGTGGAAGCGATGAATGCTGCTACCGACCAGGCGCTCGGCATCGAAATCG
GGGAAGGCCTGGCGCAACGTTGCCTGCTGGTTGCGCAGCAGGGCCACCACCGAGCGGTTC
ACGTAGCGGATCACGTGATCGTTGTCGGCAATCATCATCGCGGTGCGCGAGGCATCGAGG
GCCTGGCGGATCTGCGCGTTCTCGGCGTGTGCCTCCGCTTCGCGTCCACGCTGGGCCTGC
ACATGGCGTGCGGTGTCGGCCAGCGCATGGGCCAGCGAACCCGGTGCGTAGGCGGTGGTG
TCAGCATGTGCACCAAGATCGGCGCCGGTGGCGATGTCGCGCGCCAGCGCGGCCAGCCGG
CGGGGACCGTGGCCAAGTGCTTCGGTCTGCTGGCGGAGCCGCAGTGCGACCTGGCCAAGG
AACAGGGTCAGGCCGGCCAGCATCGCGGCCTGCAGCAGCGCCGGCCCCACCGCAGCACCG
GCCGGCAGCGGGGCCAGCAGTGCAAGCGTGCCGATGCTACCGGCCAGCCACACCGGCAGA
CGATCGCGATGGCCCAGCAGCACGCCCAGCAGCAGGGCGATCGGCAACGCCGGCGACAGG
CCGGTGATCGCGGACAACAGGGCCAGCTGCAGCGCCACCAGGATCGCCAGGGCGTTGCGG
GCGATGCCGCGGCCTGCCAGCGGACCGGCCAGCCACAAGGCGGGCAGCACAGCGCCCGCG
GCCAACGCGGCGGCCACACCGTGCGGACCGCGCAGGGCCAGCACCAGCCCGGTCACGGCC
AGTGCCGCGCTGCCGGTCAGCAGGCGGCGGTCAGCACCGCGGGCGAGCTGTTGCAGGTGC
GACAGGCGGGCGGTATCGGGGGGACGGGCGGATGCAATGGACATCGGAGGCTCCTGGGTC
AGCAGACGACAACGAGCACGCCGCAACGCACGCAGCAGGGCGTGACGAGGGCGGGTGCCG
GGAATTCGAGGGATGCGGCGCGATCAGCGACGCGGAGAGGGGACACCGCGGCCACATCCT
GTGGGTGACGGTGCAGCAGAGCGGGCATGCGGACTTCCTTGCAGAACCAGACACATGCCG
CAGGACCGACCGGGCCCGCGTGCAGCGGGCGCAGGGGCCCGCAACTGATGTATCGGCCGC
AAACGCGCGGAGTGAAGCGCGCGGACGCCTGCGCTCAGCCGGCGTTGTCGTTGCTGAAGA
AGTGCAGGATCACGCCTGCGATCTGTTCCGGATCTTCCATGTGCAGGTGATGGTTGCCGG
GAAACACTGCCAGCCGGCCATCCCGCAGGTGCTGCAGGCGATCGCTGCGCATCGGCTCGG
GATAATACGACTGCGCCGGCGTGGCATAGATCACCTGTGTCGGGCACGCGATGGCCTGCA
GCAGGTTGTCGATCTGGCCCTCGCTGAGGCGGATCGCGGTGGGCAGCATCAGGCGCGGAT
CGCTGCACCAGCGATACCCGCCTTCGACCGGTTCCACGCCGCGCTCGACCAGCAGTCGTG
CGCACGGTTCGCTGAGCTGGTTGGTCATCATCCGTGCGCGGATCGGCGCGGCCAGGTCGG
GGAACACGCGCAGCTGCTTGCGCGCCAACGCACGGGTTGCGTTCACGTGCTCGCGCAGGC
GATGGGCGGTCTCTTCTTCGGGGCCGCGCAGGCCGCCGAGAGCTTCGATCGCCACCAGGC
GTTCGACGCGGTCGCTGACCGAGGCGGTGAGGCTGGCGATGCCGGCGCCCATCGAATGGC
CGAGCAGGCTGAAGCGGTCCCAGCCCAGGGCGTCGGCCACATCAAGCACGTGGCAGATCG
CGGCCGCCGTGGTGTAGCTGGCACCGGCCGGCAGGTGCGCGCTGTGGCCATGGCCGGGCA
GGTCGATCGCCACCAGCTGCAGCGACGCCAGGTGCGGCGCCAGCGGCACGAAGCTGGCGG
CATTGTCGAGCCAGCCATGCAGGGCCAGCACGCGCGGGCCGTCGCCGCTGTTGCGCAGGC
CGGCGACGCGGGTGCCGCCCACCTCGAGTTCAAAGGGTTGCAGACTCATGCCAGCGAGGC
CACGGCCAGTCGTGCCAGGGCGCGCGCGTGTTCCGGTTCGGCATTGAGGCAGGGGATGTA
GCGCATCGTCGCGCCACGTTCGGCCAGCGTTTCGGTGAAGCCCATCGCGACTTCTTCCAG
CGTTTCCAGGCAATCGGTGGCGAAGCCGGGGCAGACCACGTCGATCTGCTTCACACCGGA
TTCGGCCAACGCCCACAGGCTCGGCTCAGCGTAAGGCTGCAGCCAGCGCTCGCGGCCGAA
GCGCGACTGGTAACCCATCTGCCAGTCGTCCTTGCCCAGGCCCAGCGCGTTGGCGATGGC
CTGCGCGCTGGCCTCGCAGCGCTGCGGATACGGATCACCCGCGTCGGCCAGGCGCTGCGG
GATGCCGTGGAAGGAGAACATCAGTTTCTGGCTGCGGCCGTGCTGTTCCCAGTAGCGGCG
GATCGAGCCGGCAACGGCCTCGACCCAGCCCGGGTCGACCGAGTAGTCGCGTACCAGACT
GACGGTCACGCCCGGGTTGCGCCGCTGCCAGGCGTCGACGCGGTCCTCGACCGAGGCGGT
GGTGGTGGTGGAGTACTGCGGGTACAGCGGCAGCACCACGATGCGGCGTGCGCCTTCGCC
GGCGAGGCGGTCGAGCTCGTGGGCCAGGGCCGGTTCGCCATAGCGCATTGCGTGGCGCAC
TTTCAGGGTTGGCAGCAGGGCCTGCATCGCCTGCGCCAGCTGCCGGGTATGGACCATCAG
CGGTGAGCCATCCGGCAGCCAGACCTGGGCGTACTTGGCCGCCGAACGGCTGCTGCGCAG
CGGCAGGATCAGTCCGCGCAGCAGCGGCTGCCACAGCAGTGGCGGGATCGCGACCACGCG
GCGGTCGGACAGGAATTCGGCCAGGTAACGGCGTACGGCGGGGGCCGTCGGCGTATCGGG
CGTGCCTAGGTTGACCGCCAGCACGGCGGTATCGGGTGCGTCGAGCATGGGGTGCATTGT
CGCCGATCCGGTGTCGCACCGGGATGCAGGGTTCGGATTGCAGGCATAGCGGGCATCTAT
GTGAGCGGGGAGCGCTCATTGGCGATTCATGACAACACTACTAATTTCAGTCACTTGCTA
TATCTTCCTATGGACTGACTTCTGGAGCCTGCCATGCGTCGCCCGATCCAAGCCCTGCTG
ATCGCCGCCAGCCTGCTGTCCAGCCAGGCCATGGCCGGACCGCAGGAAGACCAGCGCGCC
CGCAATGCCGTGCGCGTGCTGGCGGAGATCCAGGAAATCCCTGAACAGGGAATTCCGGAC
AAGTTGCTCGACGAAGGCCGCGCGGTCATCGTCATTCCCGACACGATCAAGGCCGGCCTG
GTCATTGGCGGTCGTCGCGGCCACGGGCTGATGTCGGTGCGCATGCCCAATGGCGCCTGG
TCCAGCCCGGTATTCGTCAAGCTGACCGGTGGCAGCATCGGCTTCCAGGCCGGCGTCCAG
TCTTCGGACGTGGTGCTGGTGTTCCGCAACGACCGCAGCCTGGACAACCTGGTCAATGGC
AAGTTCACGCTTGGCGCCGATGCCGGCGTTGCCGCCGGTCCGGTCGGCCGCAATGCCGCC
GCCGCCACCGACGGCCAGCTGAAGGCCGAGATCTGGTCGTGGTCGCGCGCGCGCGGCCTG
TTCGCCGGTGTTGCGCTGGATGGCGCGGTGCTGCAGATCGACGATGCCGCCAACCTTGAC
GCCTACGGCAGCAACACCACGCCGCGCATGATCTTCGAAGGTCGCGCCGTCGGTTCGCCG
TCGATGGACGTGGTCGCCTTCCGCGATCGCCTGGAAGAGGCCACCTACGCCGCCCGCAAC
AACCGCAACGGCAACGGTGGCAATGCACCGCGTCCGGCGCCGGCGCCGGCTGCCGCCCCT
GTGCCTGCGCCTGTTCAGGCAGCACCGGCGGCCCCGGCCGAAGCCACCACCGCGCCGCTG
CAGAACGTTCCGCAGAACCCGCCGCCGCAGCAGCAGGGCTTCCAGCCGGTCAACGACGGC
GAAATCCGCACGGAAACGCTGGGCGGAAACTGACTTTCGTCACGCGCGCCGGCTAACAGC
CGGTGCGCTATGCTCGACAGCCTGATCACTAACGTAACGAGCGTCTTTATGGGCAGTTTC
AGCATCTGGCATTGGTTGGTCGTGCTGGCCATCGTCCTGCTGGTGTTCGGCACCAAGCGC
CTGACCAGTGGCGCCAAGGACCTCGGTTCGGCGGTCAAGGAATTCAAGAAGGGCATGCGC
GACGACGACAAGCCGAACGCGCAGCTGGGCGACGAGTCGCGCAGCCAGGACGCCTCGCGC
ACCGCGCAGGACGAGCACGACCGCACCCCTCGCTGATCCGGAGCGGTCGCGGTGTTTGAT
ATCGGCTTCAGCGAACTGCTGGTGATCGCCGTGGTCGCCCTGGTGGTGCTCGGTCCCGAG
CGCCTGCCCAAGGCGGCCCGCTTTGCCGGCCTGTGGGTGCGTCGCGCCCGCAATCAATGG
GATTCGGTGAAACAGGAACTGGAGCGCGAACTGCAGGCCGAGGAGATCAAGCGGCAGATG
CAGGACGTTCGCCAGGGCATGCAGGACACCGAGAACCAGCTGCGTGCCAGCGGCGAAGCG
ATCCGTCGCGAAGCGCAGGAGGCGCAGCAGCAGGGCGATACGCTGGCGCAGGAGGTACGC
GCACCGGCGCCTGCGGATCTGCCGCCGCATATGAGCGGCCTGACCCGTGCCGATGCACCG
GTACAGGAGGGCGTCGCTCCCGAGCCGACGCCGGCGACACCCCCTGAAGCCGGTGCGCCG
CCGCCGCCGCGCACGGAGCGCCAGCCATGAGTGAACAGGATTTCGGCGAGAGCTCGCTGG
TCGAACATCTGGTGGAACTGCGCGGCCGCCTGGTGCGCGCATTGCTGGGCCTGGGCGTGG
TGCTGCTGGCGCTGCTGCCGTTCACCCAGAAGCTGTACAACGCGTTGGCCGAGCCGCTGG
TCTCGCAGCTGCCGAACGGGCAGACGATGATTGCCACCAATCCGGCCGGCGCCTTCTTCG
CGCCGTTGAAGCTGACCTTCTTCGTTGCCCTGTTCGTGGCGGTGCCGTGGCTGCTGTACC
AGCTGTGGGCCTTCGTCGCGCCCGGCCTGTATGCGCGCGAGAAGCGCCTGGCGGTGCCGC
TGCTGGTGTCCTCGGTGCTGCTGTTCTACACCGGCTGTGCCTTTGCCTACTTCCTGGTGC
TGCCGGCGGTGTTCCACTTCCTCACCACCTTCAGCCCGGACGTGATTGCGATCACCCCGG
ATGCAAATGCCTACCTGGATTTCGTGCTGGCGATCTTCTTCGCCTTCGGCGGCAGCTTCG
AACTGCCGGTGGCGATGGTGATCCTGGTGCTGCTGGGCTGGGTGACGCCGCAGCAGTTCA
AGGAAGGCCGCGGCTACGCGATCGTCGGCATCTTCGTGCTGGCGGCGGTGCTGACCCCGC
CGGACGTGGTTTCACAGCTGATGCTGGCGATCCCGATGTGCCTGCTCTATGAGCTGGGCA
TCCACGCCGCACGCTGGCTGGTGCCGTCGTCGGCAGTCAAGAAGCCCGCCGCCTGAAAGA
AAAAAGGGGACGGAGGGGATTAAGTCGTTTATGCCCAGTGTGTGCAGCTAACGACTTAAT
CCCCTCCGTCCCCTTTTTTCATCAGGCGTGGAAGATGTCGCTCGAGGTCGGCGTGGTCGG
GATCGGCGGTGCGGCGCGGCTGCCACGGTGCACGAACATCTGCTTCCACGCGGCGTAGAC
CGCGCCGACATACAGCGGCATCAGCACCGTGGTCAGCACCAGCTGGGCGATGAAGGCGGC
GGCCAGCGGGCCGCCGATCAGCATCGCGATCTGGATCACGATCACGAACAGGATGTAGAT
GCAGAACGCGGCGATCAGGCCGAGCACGGCGAACACGATCATTGCGCCGATGTTCTCGAT
GCAGCCCTGCAGGCTCAGGCGCAGCGCGTGCATGCCGCTCTGCTTGTCGAACACCACCAG
CGCCGGCTGGGTGAACATTGCCAGCGACAGTGCGACCGCGCTCAGGAACACCAGCAGCAT
CCACAGTGCGATGCGCTTGGCCGGCAGGTTGGCCACCAGCGCCGCGGCATCGTCCGGCTT
GATCTGCTGGCCACTGCGGCTGATCTCTTCCATCTTGGTCATGACCTCGCTGAAGGCGGT
GAAGCCTTCGCGGCCGATCATCAGGAACAGCAGCGCGCCCAGCAGCAGCACCGCCAGCAC
CTGGATCGCCAGCGGCACCAGCAGGTGGCTGACGCGGTGGTCGCGGATCGGCTGCAGCAG
GTGCGAGGCCAGGCCCGGGCGACCTTCGTCGATCTCACCCACGGCGTACAGCATGCCGCC
GAACATGATCGGCGAGATGGCCAGGGTCATCAGCTGCACGGCCATGCCGGCAGCGCCGGG
AATCAGCGTCGACAACAGGGTGACCACCCAGCTCACCAGCAGCCAGGTCAGACCGATCCG
GGCCAGCTGCAGCGGCGCACGCCGATACAGCGAGAACGTATCCAGCAACCACTGGGCGCC
CGCCGAGGCCGGCAGCTTGCGAATCTCTTTCATGGACATCCGGGAAGGACAGGAGGGGGC
CGGGCGCTTGCCCGTGCCGCCGATTATCCCTGTTTTGCCGCCGGCTGGGCTGAAGACAGC
CGCGCCTGGCGAACGAAGCGGCGCAGCAGCTGGCGCGCCAGCGGTGCGGCGCTGACCGCG
CGCTCGATGCTGCGGGCACAGCCGCCATGGCGGCCGATGCAGTCGGCGCGGGCACGCACG
TAGCCGCGCATGTGGTGGGTGGCGAACTCGGGGTGGAACTGCACGCCCCAGGCCTGGCGC
CCCCAGCGGAAGGCATGGCAGCCATCCAGCGGCGAGCGTGCCAGTACTTCGGCGCCGTCG
GGCGCGCGCAACACGGTCTGCAGGTGGGTGGCGTGGGCGGCGAAGTGCTGCGGCAGGCCC
TGGAACAGCGGGTCCTGCGCGGCCTGCGGCTGCAGCTCCAGTTCGATCGTGCCGGACTCG
CGCCCGGCCGGGTTGTAGGCCACCTCCCCGCCCAGCGCGTGCGCCAGCAGCTGGTGCCCG
TAGCAGATACCGAATACCGGCAGGTCGTCGTGGGCGGCCTGGCGCAGCCATGCGGCACTG
CGCTCACTCCATTCGGCGTGGTCGGTGACGAAGGCGGCCGAGCCGGTCACCAGCACGCCG
GCGAAGGCATGCGGGTCGGGCAGGGCATCCCCGTGTTCGACATCGACCACCACCGTCTCG
TGCTCTTCCAGCCCGGCGGCCACCCGGATCCAGTGCGGGAAGCGCCCGTAGCGGCGCAGC
GACGGCACCGGGCGGCCGGTTTCAAGGATCAGGAACGGGGCTGGGTTCATCCGGGGGCGG
CAGGACTGACAGGACTTCCTCGATTGTAGTCAGCCCCTGCGCCACCTTTTCAAGCCCGGC
CTGGCGCAGGGTTCGCAGCCCTTCAGCCCGCGCGGCACGGGTGAAACCGGCCAGATCCAT
GTCGGCGCGGATCTGCCCACGCAGCCGCGAGCCCAATGGCAGCAACTCATACAGGCCGAT
GCGGCCGAGGAATCCGGTGCGCCGGCACTCCAGGCAACCAACCGGCCGACAGGGCGTGGC
GGCATCTGGATATGCAGCTTGGCTATCAGCCAGCACCGCCCAGTCGGCAGCACCAAGGGT
GTGCGGCTGCTTGCAGTGCGGGCACAGGGTGCGCACCAGGCGCTGGGCGAGGATGCCGTT
GAGGGTGCTGGCCAGCAGGTAGTGCGGCACGCCCAGGTCGAGCAGGCGGGTGACCGCCGA
CGGCGCGTCGTTGGTATGCAGCGTGGACAGCACCAGATGGCCGGTCAGCGAGGCCTGCAC
CGCCATCTGCGCGGTTTCCAGATCGCGGATCTCGCCGATCATGATGATGTCCGGGTCCTG
CCGCAGCAGGGTGCGCACGCCGCTGGCGAAGTCCAGGTCGATGTTGGCCTGCACCTGCAT
CTGGTTGAACTCGGGCGCGATCATCTCGATCGGGTCCTCCACGGTGCACACGTTCACGTC
CGGCGTGGCCAGCCGCTTCAGCGTGGAATACAGGGTGGTGGTCTTGCCTGAGCCGGTCGG
GCCGGTGACCAGCACGATGCCGTGCGGGCGTTCGACCAGTGCATTCCAGCCGGCGGCCTC
CTGCGGGCTGAAACCCAGCTGGTCGATGCTCTTGAAGGCGGCATCCGGGTCGAAGATGCG
CATCACGCACTTCTCGCCGAAGGCGGTGGGCATGGTCGACAGGCGCATCTCGACCTCGCG
GCCGCCCGGCGAGCGGGTCTTGATGCGGCCGTCCTGCGGGCGCCGGCGTTCGGCCAGGTC
CATGCGGCCGAGCACCTTGATGCGGCTGACCACGGCGGTCATCACCGCCGGGGGCACCTC
GAAGACCTTGTGCAGCACGCCATCGATGCGGAAGCGCATGCGCCCCATCTCGCGGCGCGG
TTCCAGGTGGATGTCCGAGGCGCGCTGTTCGTAGGCATATTGCAGCAGCCAGTCGACGAT
GTGCACGATGTGCTGGTCGTCGGCATTGACGTCGCCGGTACGGCCCAGCTCGACCAGCTG
CTCGAAGCTGGGCAGGGTGGTGCTGGCTTCGCCGCGGACATCGCCGCGCGCGCCACGCAC
CGAGCGGGTCACCCCGTAGAACTCCATGGTGTAGCGGTGCAGGTCGAGCGGATTGACCAC
CGCCAGCTCGATGCTGCGGCGGGTCAGGTGCTGCAGGTCGCGGCGCCACTCCTGCACCAG
CGGCTCGCTGGTGGCCACCAGCACCCGTTCGGCATCCACCGCCAGCGGCAGGAAGCGGTG
GCGGCGGGCGTAGGCATGGGAGACCAGCGCGGTGACCGCAGCGACGTCGACCCGGGTCGG
ATCGATGCGCAGGTAGCGGCTGCCGGTGCGCCGGGCCAGCCATTCGGTCAGGCGTTCCAG
GGTCAGTTCGCCACCGTCGCGGGCGGCCAGCTTGAGGTTGGACAGCAACACCAGCGGGTG
CACTTCACTGGCGTTGCGCGCGCCCTGTGCGGAAAACCGCATGCGCTCGACGTCGTGCTC
GGCCACCAGGCCATCGGCCAGCAGCGCTGCGCAGACCTGTTCGAAATGCAGGCGGCCCCA
CGGCAGCGGGATGTCGCCTGGCTCGCCGGGCGTGCCCACCGGCAGCCGATGTTCCATCTG
CCTGCTCCTCCCGGGTACGGAATGCCCCGCAGGTCGGCCGTTATACTAACGCACCCCCTT
GCCGGCCAAGACTCGTACGCATGTCCGCGACCCCGACCGTTCCGATCACCTTCCAGGGCC
TGATCCAGACCCTGAACCAGTTCTGGGCCCAGCAGGGCTGCGTGCTCATCCAGCCGCTCG
ACCTGGAGGTGGGCGCCGGTACCTTCCACCCGGCCACCTTCCTGCGTGCGATCGGTCCGG
AACGCTGGAACGCGGCCTACGTGCAGCCGTCGCGCCGCCCGACCGATGGCCGCTACGGCG
AGAACCCGAACCGCCTGCAGCGCTACTACCAGTACCAGGTGGCGATGAAGCCGGCGCCGG
ACAACATCCAGCAGCTGTACCTGGATTCGCTGAAGGCGCTGGGCATCGACCCGCTGGTGC
ACGACCTGCGTTTCGTCGAGGACAACTGGGAATCGCCGACGCTGGGCGCCTGGGGCCTGG
GCTGGGAAGTCTGGCTCAACGGCATGGAAGTGACCCAGTTCACCTACTTCCAGCAGGCCG
GTGGCCTAGAGTGCCGCCCGGTGCTGGGCGAGATCACCTACGGTCTCGAACGCCTGTGCA
TGTACCTGCAGAACTGCGACAACGTCTACGACCTGGTCTGGACCTACGGCCCGGACGGGC
AACCGGTGACCTATGGCGACGTCTACCACCAGAACGAAGTCGAGCAGAGCACCTACAACT
TCGAATACGCCGACGTGGACGAAATGTTCCACCGCTTCGATGCCTGCGAGCGTGAAGCGC
AGAAGCTGGTCGAGGTGGGCCTGCCGCTGCCGGCCTACGAGCAGGTGATGAAGGCCAGCC
ACACCTTCAACCTGCTCGATGCACGCCGCGCGATCAGCGTGACCGAGCGCCAGCGCTACA
TCCTGCGCGTGCGCGCGCTGGCCCAGGCGGTGGCCAAGGCGTACTACGAGCAGCGCGAGA
AGCTGGGCTTCCCGGGCGCGAAGAAGGCCTGACGGGCCGTCGGCACCCACCCGCTTTTCA
TCAACTACCCGGGGCGCCGGACGCGTCGCGCGCTGCGCCCCCACCACAGGATCGAACCGA
TGAGCCAACTGTCCCCCCTGCTGATCGAACTGGGCACCGAGGAGCTGCCGGTCAAGGCGC
TGCCGGGCCTGGCCCAGGCGTTCTTCGACGGTGTTGTCGAAGGCCTGCGCACGCGCGGCG
TCGCGCTGGAACTGGGTGATGCACGCCCGCTGTCGACCCCGCGCCGCCTGGCCGTGCTGC
TGCCGGGCGTGGGCCTGGAACAGCCGGAACAGCACAGCGAAGTGCTGGGCCCGTACCTGA
ACATCGCACTGGACGCCGAAGGCCAGCCGACCAAGGCGTTGCAGGGCTTCGCCGCCAAGG
CCGGGATCGACTGGACCGCGCTGGAGAAGACCACCGACAACAAGGGTGAGCGCTTCGTGC
ACCGCGCGGTGACCCCGGGCGCACGCACCGCCAGCCTGCTGCCGGAGATCCTGCGCGAGG
CGATTGCAGCGATGCCGATTCCCAAGCCGATGCGCTGGGGCGACCACACCTGGGGCTTTG
CCCGCCCGGCGCACTGGCTGGTGCTGCTGCACGGTACCGAGGTGGTGGAGGCCGAACTGT
TCGGCCTGCAGGCCGGCCGTGTCAGCCGTGGCCATCGCTTCCACCACGACCAGCCCGTGT
CGCTGGCCCAGCCGCAGGACTATGTTGAAGCCCTGCGCGCCGCCTTCGTGCTGGTCGACC
CGCGCGAGCGCCGTGCGCGCATCGTCGCCGAGGTCGAGGCCGCCGCGGCCAGGGCCGGTG
GCAGCGCCCGCATCACCGACGACAACCTGGAGCAGGTGGTGAACCTGGTCGAGTGGCCGT
CGGCGGTGCTGTGCAGCTTCGAACGCGCGTTCCTGGCAGTGCCGCAGGAAGCGCTGATCG
AAACGATGGAGATCAACCAGAAGTTCTTCCCGGTGCTGGATGCCGCAGGCACGCTGACCG
AGAAGTTCATCGGCATCGCCAACATCGAATCGAAGGACGTGGCCGAAGTGGCCAAGGGCT
ACGAGCGGGTGATCCGCCCGCGCTTTGCCGACGCCAAGTTCTTCTTCGACGAGGACCTGA
AGCAGGGCCTGGCGTCGATGGGCGACGGCCTGAAGACGGTGACCTACCAGGCCAAGCTCG
GCAGCGTGGCCGACAAGGTGGCGCGCGTGGCCGCCCTGGCCGAAGTGATCGCACCCCAGG
TGGGTGCCGATGCCGTGCAGGCCAGGCGGGCTGCCGAATTGGCCAAGAACGACCTGCAGT
CGCGCATGGTCAACGAGTTCCCGGAGCTGCAGGGCATCGCCGGCCGCCACTACGCCGTGG
CCGGTGGCGAATCGACCGAGGTGGCGCTGGCCATCGACGAGGCCTACCAGCCGCGCTTCG
GCGGTGATGACATCGCGCTGTCGCCGCTGGGCAAGGTGCTGGCCATCGCCGAACGCGTCG
ACACGCTGGCCGGTGGTTTCGCCGCGGGCCTGAAGCCGACCGGCAACAAGGACCCGTTCG
CGCTGCGCCGCAATGCGCTGGGCCTGGCCCGCACGATCATCGAAAGCGGCTTCGAGCTGG
ACCTGCGCGCGCTGCTGGCCAGCGCCAACGCCGGCCTGGCCGCGCGCAACGTGCAGGCCG
ATGTCGGCGAGCTGTACGACTTCATTCTCGACCGCCTGAAGGGCTATTACGGCGACAAGG
GCGTGCCGGCCACGCACTTCAACGCGGTGGCCGAACTGAAGCCGGCCTCGCTGTACGACT
TCGACCGCCGCCTGGATGCGATCGGCACCTTCGCCGCACTGCCGGAAGCCGAAGCACTGG
CTGCGGCCAACAAGCGCATCCGCAACATCCTGCGCAAGGCCGAGGGCGACATTCCGGCGC
AGATCGACCCGGCGCTGCTGCAGGAAGACGCCGAGCGCGCGCTGGCCGAAGCGGTCACCG
CCGCCATCGACGACACCGGCGCCAGCCTGCACCAGAAGGACTACGTGGCCGTGCTGGCAC
GCCTGGCGCGCCTGCGCCCGCAGGTCGACGCGTTCTTCGACGGGGTGATGGTCAATGCGG
ACGATCTGGCGCTGCGTGGCAACCGCCTGGCGCTGCTGACGATGCTGGGCGAGCGCCTGG
GCAAGGTCGCGGCGATCGAGCATCTGTCGAGCTGATGCCCGTATCGGTAGTGCCGGCCGC
TGGCCGGCATTACCCCGCGCACCGCATCGCCGGTGGATGTCCATCGGGGTCATTGCCGGC
ATCGCGCACGATGCCGGCATCCTCGCCTGCATTCACGATGATCGCCACAAAGGTGCGTAT
TTTGACCGCCACTTAACAACCGATCCCGAATGACGTGATGCATTTCGCATCGTCACCTTC
GGTCGGTATGCTGTCCCGCATGCAGCCAAAGAAATACGCCCTGCCGCTGATGGTCCTGTC
GTTGGCCGCCACTTCCGTGGCCCACGCGCGCGGCACCATCGACAAGGTGGACATCAAGGG
ATTGGACAAGGGCGACGACGCCGCAATCATCGAGAACATCCAGGAATCGCTGTCGCTGTA
CGACACGATCGGCAAGGAACAGGGCGAATCACGCCTGGAGTACCTGCTGTCACAGGCCGA
GCGGCAGACCCGCCAGGCACTGGAACCGTTCGGGTACTACAACCCGGTGATCAAGGTCGA
GGCACCGCGCGAGGACGAACACGTGCGCGTGCTGATCCATGTCGACAAGGGCACCCCGGT
GACCGTGCGCCGGGAGCACATCGACATCACCGGTCCGGCGATGTACGACCAGTACCTGCA
GGATGACCTGGCCGCGTTCAAGCCGCGCAAGGGCCAGCGCTTCGAGCACACCCAGTACGA
AGCCAGCAAGATCACCATCACCCGGCGCCTGGCCGAGCGCGGCTACTTCGACGCCGACTA
CACCCAGCGCCAGGTGCAGATCACCCGCGCCGACAACGCCGCCGACATCGACCTGACCTG
GGACAGCGGCCGCCGCTACAACATGGGCCCGGTGCGCTTCCAGCAGGACTACTTCGTCGA
CAAGCTGTTCGATCCACTGGTCTACTGGGACCAGGGCAGCTACTACCACGAGGGCAAGCT
GGACCGGCTGCGCGAGTCGCTGACCAAGCTGGACTACTTCAGCGTGATCGACATCCAGCC
GCGCCCGGACCAGGCCGACGAGAACGGCGAAGTGCCGGTGGACGTGAAGCTGACGCGCGC
CAAGCGCACCATCTATACCGCCGGCCTGAGCTACGGCAGCGAGAGCGGCCCGGGTGTGCG
CGGTGGCATCGAGCGGCGCTTCCTGAACAACCGCGGCCACAAGATGAACACGCAGCTGGA
CTATGCGCAGAAGCGCAAGAGCCTGGTCACCAGTTACCGCATTCCGGCCTTCAACTGGCT
CGACGGCTGGTACACCTTCGCCGCCAGCGCGTACGACGAGCAGACCGACTACATCGATCT
GCGCAACTTCAAGCTGATCGCCAGCCGCAGCGGCGAGATCAACGAGCACTGGACCGCGAT
CGCCTCGATCAACGCACTGCGCGAGCGCTGGCGCTACGCGTCCGGCACCGAATTCACCGA
CGCCGTCTACAACACCTCGACGCTGGTGTACCCGCAGATGGTTGCCGACTACGTCAACGT
CGACGACGAGATGTTCCCGCGCAAGGGCATCAGCGGCGCGGCGACGGTGCGTGCCGGCGT
GGAAGGCGCCGGCTCGGATACCAGCTTCGTGCAGGCCAACGCCGTGCTGCGCTGGTACAT
CCCGGTGGGTGAAAGCAACCGCCTGATCCTGCGCGGTGAAGGCGGCACCACGTGGACCAG
CGACCTGGTGGCGATGCCACCGAGCCTGCGCTACTTCGCCGGCGGAGACCGCAGCATCCG
CGGCTACGCTTACCGCGAAGTTGGTCCGCGCACGCCCAAACCCGACAAATATGCGCTGGG
CGCCAAGAACCTGGTGATCGGCTCGGCCGAGTACGAACACTACTTCAATGGCGGCCCCTG
GGGCGCGGCGGTGTTCGTCGATACCGGCAGTGCCTTCGACAACACCATTGACCTGCATAC
CGGCGTCGGCTTCGGCGTGCGCTGGAAATCGCCGGTGGGCCCGGTGCGGGTGGATATCGC
GCACGGCCTGAACAATCCGGACTCGCAGTTCCAGCTGTACCTCAACATCGGAGCGGACCT
GTGAGCACGCCCGCACCGAGCCCCGGCACGCTACCGCCGCGCGTGCGCTTCTACCGACGC
CGCCGCTTCTGGGCCTGGTCCGGCGTCGGCGTGATCGGCGTGGTGCTGCTGGCCCTGCTG
GCGGTGTACTGGCTGCTGCAGACCGTGGCCGGCCGCGATGTGCTGCTGGCACAGGTGGTG
GCGCGACTGCCGGCGGGCGCCAGCTTCACCTGGGACAAGGTGGACGGCCCGGTGGCCGGT
CCGCTGACCCTGTACAACGTCGACTTCCGCTACGACGACATCCATTTCCACGCCGAGCGC
GCGCACCTGGAGCCGGACCTGCGCCCGCTGCTGGGCCGCAAGCTGCTGCTGGACAAGCTG
GAGCTGACCAACGCCACGCTGAACCTGGCCAAGAGTGACGAGCCGTTCAAGCTGCCGTCG
TGGCCCGATTCGCTGCCGCAGATCGAAATGCCGCTGGCGATCCAGGCCGATGCCATTGCC
ATCGACGGCTTCCGCATCAGCCAGGCCAACGAGCCGGTGATCGACATCAGCCGTGTGCGT
GGTGGCATCGAGATCGCCAATGGTGAGTTCCAGGCGCACAAGCTGGTGGTGGACAGCGAC
ATGGGCAACTTCACCGCCCAGGGCCGTTACATTCCGGCCGAGGACTACGACACCGATGTG
ACGGTGACGGCGGTGCTGCCAGCACCGCGTGGGCGCACCGCCGCTACGGTGGGTCTGGTC
GCACGTGGCGACCTGTCGCACATGGAAGTGGCCGTAGCCGGGCGCGCGCCGAAGCCGCTG
CACGCGATGCTGGTGTTCGATGGCCGCACCGACCCGAGCTGGAGCGCCAGCATCCGCAGC
GACGAGCTGGATCTGGCGCTGTTGTCGCCAGCATTGGCGAGCTCGGCGATTGCGCCGTTG
TCGCTGGACTTCACCGCCGCCGGCAAGGGCGGCAATGCCAACCTGCGCGGCAGGGTGAAG
CAGGGCGACCAGGAGCTGGAACTGGCACCGTCGGTGGTGTCGCTGCAGGACCAGGTGCTG
AAGGTCTCACCGCTGCTGGTGAAGGGCCTCGGTGGCGAAGCGCGGCTGGAAGGCACCGCC
GACTTCAGCCAGGACGATCAGCAGAAACTCAATTTCTCGGTGGTCGCACGCGATCTGACC
TACGTGCCAGCACCCGACCCGAACACGGCTGGCAGCGCACCGGTGCCGGTCACCCTGAAG
GAAGCACGCTTCGGCCTGGCCGGTACCCTGAAGGCCTGGGCCGCGATCGGCCGTGCCGAG
ATCGAACGCGAGGCGCAGAAGGCGCAGCTGCAGTTCGACGTACGCGGCAATGACCAGGCC
GCGTCGATCCACCAGCTGCAGGCGCAGACGCCGGGTGGGCAGCTGCAGGTAGAAGGCCAG
GTGGCCTGGGCGCCGCAGCTGGACTGGGACGCCAAGGCCACGCTGAAGGACTTCGACCCC
GGCTATTTCGTGCCGGGCTGGAACGGCCGCCTGTCCGGCAACCTGGCCTCCAAGGGCCGT
CAGCTGCCGCCGCCGGCCAATGCCGCACCGGGCACGGCCGGCACGCTGGAAGCCACCGTC
GACCTGCCGTCGCTGAAGGGCATCCTGCGCCAGCGCAACCTTGATGCACAGGGCAAGTTC
GCGCTGCAGGGCGCGCAGGGCCAGGGTGACCTGAAGCTGTCGCTGGGCAGCAGCCGGGTG
ACCGCGTCGGGCAAGGTCGGCGACCGCCTCGACATCGATGCACGTTTCGAACCGCTGCAG
CTGAGTGACCTGCTGCCGGGCGCCGACGGTGGCCTGCGCGGCCAGGTGCAGGTGAAGGGG
CCGCGCGATGCGCCGGACATCACCGCCGACCTGGTCGGCAACAATCTCAACTGGGAGGGC
TACGGCGCCGAGAGCGTGAGCATCAAGGGCCACCTGCCGTGGCGCGGCGACAGCGGCACG
CTGGCGGTGCAGGGCCAGCAGGTCAACGCCGGCATGCTGCTGGAGCGCTTGAACGTGGAT
GCGCAGGGCAGTGTGTCCAACCTGCGCCTGGCTGCGCAGACCCGCAATGAGATGGGCGCG
ATCGAGCTGCAGGGCAGCGTGCGCCAGCAGGGGGCGCAGTGGCGTGGCGAGCTGGCCTCG
CTGCGCATCGCACCGGTGAAGGGTGATGCGTGGTCGCTGCGTGCACCGGCGGCGTTCGCG
ATCAACGGCAGCACCTACACCCTGTCCGAAGCCTGCCTGGCCGCCGCCAGCAGCGGCGCG
CTGTGCGCACAGGCCAACTGGCCGCGAGAAGGCCTGGTGGTGCGCAGTGACGCGCTGCCG
CTGGCGCTGGTGCAGCCGTGGCTGCCGCCGCAGTCCGGCCGCCGCATCTACCTGCGCGGC
GACGTCAGCCTGGACGCGCAGATCCGCCCGCGCGGCGCGACCTGGGAAGGCCATGTGGAA
GTGCGCTCGAAGGAAGGCGGCGTGCGCCTGGGCGAGAACCGCAACACCGTGGGCGATACC
ACCCGCGGCGAGCTGGTGCGCTATGACCAGTTCTCGCTGAAGCTCGACATGACCCCGGCC
AGCATCAAGGGCTACCTGGGCATGGGCTTCCAGGGCAATGGTTTCGTCGACGCGAAGATG
CAGACCGGCTGGGAAGCCAGCGCACCGCTGAACGGTGAGCTCTACCTCAACATGTCGCGG
CTGTACTGGCTGGAGCTGTTCTCGCCGGACATCGTGCGCCCGACCGGCCTGATCGAAGGC
CACGTCAGCCTGCGCGGTACGCGCGGGCAGCCGTCGCTGGGCGGCGACGCGCAGCTGAGC
AACTTCAAGGGCGAATTCCCCGCGCTTGGCCTGACCTTCGACCAGGGCAAGGGTAGTTTC
GTGGCCCAGCCCGACGGTTCGGCCAAGATCACCGCGCAGGCCAACTCGGGCCAGGGCACG
CTGTATGTCGACGGCGGCCTGTCGTGGTTCGGTGATGCACAGCCGCTGCAGCTGAAGATC
CACGGCGAGAACGTGCTGCTGTCCAACACCAGCGAGCTGCGCATCGTCGCCAACCCCAAC
CTCGACTTCACGTTGGCCAAGGCGGCGATGGAGCTGCGTGGCACCGTGCACGTGCCCGAG
GCCGACATCGACCTGGAGCGCCTGGACCGTGGCACCTCGGTGTCCGAAGACGTGGTGGTG
CTGGACCCGGCCGATCCGGAAGAGTCGCGCACCTCGCCGCTGGACATGGACCTGACGGTC
AGCCTCGGCGACAAGGTGAAGATGACCGGGTTCGGCCTGAAGGGCGCGCTGACCGGCAAG
ATGCAGGTCTGGGCCAAGCCCGGCCGTGAAATGACCGCCAATGGCGGCCTGGAAGTGAGC
GGCCGCTACAAGGCGTATGGGCAGGACCTGACCATCACCCGCGGCAACCTCACCTGGAAC
TACAACGCGGTGTCCGACCCGCGCATCAACATCCGCGCCGAGCGCCGGATCGGTGATGTC
ACCGCCGGCATCGACGTGACCGGGCGTGCGCAGCAGCCGCGCGCGGACGTATGGTCCGAT
CCGGCAATGTCGCAGTCCGAGGCACTGGCCTATCTGGTGCTGGGACGCAGCCTGACCGGT
GCCAGCAGCGACCAGGCGCAGCAGGTCAACGCGGCCTCGGCGGCGCTCTCGGCGGGCAGC
GGCCTGCTGGCTTCGCAGCTGGGCGCCAAGCTGGGCCTGGACGACGCCGGCGTGAGCCAG
TCGCGCGCGCTGGGCGGCTCGGTGATCGGTGTCGGCAAGTACATCTCGCCCAAGCTGTAC
GTCGGCTACGGCGTGTCGCTGGTCGGTGCCGGTTCGGTGATCACGCTGAAGTACCTGCTG
CGCCGCGGGTTCGACGTGGAAGTGGAGTCGAGCACCGTGGAAAACCGCGGGTCGATCAAC
TGGCGGCGGGAGAAATAACCCGCTGCCCCTCAACCACCCTCTGTGTCGGGATCGGTCTGG
CTGACAACGGCGAAGGAGGGGGCTGGCCTGCGCGGACGAGGCCCGTGCGTGAGCATGCCG
TGCCCATCAAGCGCCGACGGTGGCTCGACGGGCGCTGGCGCGGACGCCGTCCGCGATGGG
GTGCCTCCAACGAAAGGCGTCAGCATGAGGACGCCAGACACGATGACCACCGAGGCATGG
ATTGCCACGTGTTTCATGCTGGACGTGCTGATCGCGATAGGGCGAGCGGCATCACCGAGC
AATGCCAGCGCCGCCAGAACGGCCAGCACGACGAGAGCGCCCAGCAGGCAGCGGACAATG
GCCACCTGCATCTTCATGAGATTGAAGTGCCCGGGTTGGGATACCGCCATCCAGAAGGCG
ACCTGATCCGTGTCCAGTGGCGCCAGCGTGTCACGGACACCATGCACTCCCAGACGCTGC
ATCGTTTGCCGCATGATGCCAGCACGCCCGGGCACGCTGGCCGACAGCAGCGATTGCAGC
CAGTGCCACGGTCGGGTCAAGCGTTCCATGCGGGCATGGGCCTCGGTTACGGACACCCGG
TCATGCGGTCGGTCCAGGGCTGCGGTGAGGGCCGTGTGGTTGCGCGGCTGCAGCTGCCAG
CGGCGATGCAGCAGGTTGCGCCGTGCGCGGACCCGGTAGGGATCGATATCAGCCCGGATC
TCATCCCAGCAGAAGTATCGACCCAGCAGATCGAAGTTGGACTCGCACAGCGGCTGGCCC
TGGTGCAGCAGCTGCTGCAGTACCACGTCACCGATACGCGGCCTGTCGGCCAATGACCAC
AGCTCCGGGCGATGGGCCAGCCAGTGCTCGAAGCTGGCCGGGTCGGCGTCGCCGGCGGTG
TTGATCAGCAGGCGCGCAAACCGGGGCAGGTTCAATGATGGCTCCACCACATCGTCCGGC
ATGTCGGTGTCGGGCGTGCATGGATGATGCAGCACCGGCATGTGGTCCATCGGCGAATGG
CTGTCGTACGGCGCCGGTGGGCCGGGTGGGCTGTTGTCTGCAGGTGGCGTCGACAGCGCT
TCTGCACTGCTTTCCTCCTGCCATTGCGTGCGGCTGCGTGCCCACAGCAGGGCCTGCTGG
TAAGCCTCGTGCAGCGCCTGGAATGCCACCGGGTCTTCGTCCGGGCGTGCCGCGCGCAGT
CTCTGCGCGTAGGCGCGCTTGATCGCCTTTTCGTCGGCGCTGGCGTCGAGCCCGAGAGCG
TCCAGTGCCCGGTTCACACGGTGTTTCCAGAAGCAGGTGGAGGCAGGTCGATCGACAGGC
GACGGCACCTGTCACGCAGGAACCAGGTGGTCCATAGCAGCAGGACCAGGACGCAGCCCA
CTTCGGGGACGAACATGCCGATGCCCGGTCCAATCAGGTTGCGCGGCCGGAATCCCCGGC
CATCCTCGCGCCGGATCCAGCGTGCCGTCGCCAGAGCAAGGCCAGGGAACAGCAGCAACG
TACCTTTTAGCCGCAGATCCAGGCCATGGACCAGGATCAGGCTGGCGAGGGCGATCAGCG
GCGCTGGCAACGCCAGCAGCCATCCCCAGCGCGAAGGGGGCAGATCCAGCGTCAGCTGGC
GCAGCGCCCAACGGACATGGACCCACAGAGCGCCGGCCAGGGCGAGCAGGACCCCGAGCA
GCACGCCGCCTATGCCGAGCGCGGCGGCGGTGCGCAGGTCACGCTGGGCAAGACTCATGA
GAGTCGAGCCACCGGCAATCGCGAGCGTCAGGGCAGCCAACAGGCCGCCCCGCAGCGCAT
TGACCTGGCAACGCCAGCGGTTGGGACGGGAAACGTCGGCAAGGCTGCGCCAGAACTGCA
CCTGCTGCCGATCCCAGGCGGCGGGCAATGGCTCCTGGCCGCCGCGTTCCAGCGCATCCA
GCAGCGCGTTGACCTCAATGATGTGCTCGGGCAGCTGCGCCTGCCAGAGGGATCGTCGCG
CGTGCCATGGCTGCGACAGGTAGCGCAGGCAACGCGCAAGGGTGACCCTCCCCAGCCGCA
GGCTGCCCTCTTGTTCAAGCAGTGCCGACAGCTCTGCCGCATTCCCGGTCTCGGCGGCCC
AGCGTCGATGACCGCGCGACTGGATCGATGCCAGCCTGTCCGGATCCACGCCATCGTGTA
CATCATCCCAGCCAAAGCAGCGTGCCAGCAGACCCATGTTGGCTGCGCTGACGCTGTTGT
GACTGCGTGCCAGTTCATCCAGCAGCGCGTCGCCCACCAATGGCTTGTAGCGCAGCGACC
ACAGCACCGGCGTGGCCTCCAGCCAGGGGCCGAAGTCTTCAGGGGAAGCCAGATGGGCCA
TGCGCAGGATCGTGTGCGCATGGCCCGATACGTGGACCGCTCCCTCCAGTTCCGCCACTG
GTGCCGTGCGCAGCAGCACAGGCGTGCCGCGAGGTGGCCATGGAGGCGAGTACGAACGCG
TTTCGGGCGGCGCCCATGCCACGTCTGCGTCGGGCGGCCAGGGTGCGATGTCGGTTGCAT
GCTCCGCCGGTTCGTCTTCGTCCGCGATATCGGCCAGCGCTTCCTGGCGGACCCAGTCCA
ATGCCGCCTGATAGGCCTCATGCAGGTGCTGGAAGGCGATGGGATCCTCGTCGGGTCGCG
TCACCCGCAGGCGCTTTGCATAGGCGCGCTTGACCGCGCGCTCGTCAGCCGTTTGGTCCA
GCTCCAGGACGTGCAGTGCCCAGCTCATGCATCGCGCTCGAGGGCGTCGAGTGCCTCGTC
CAGCTGACGGCGATGACGCTCGACGGCAACGGCATCCTGGCTCTCCAGCACATGGCGGAA
GCTGCTCAGCCACGACTGCAACTGTTCACGGTGATGGATGCGTTCCTCGTACAGGCGCTC
GGTGCGGGCGATCACCGCGAGGTTGGGCTGGGCGTCACGCGGGTGGATCTTCAGCGCTTC
CAGCGCGCGCAGGCGCTGCTGGATCTCTTCGGGTGACAGCAGCCCGGGATTCTGTTCCAG
GATGAGCTCGTGGCGCCTGCCGGTGGCATCCTCGGTGACTTCGACCTGCAGCAGCCCGTT
CACGTCGTAGGTGAAGCGGGCGGTGACGCTGCGTTCCTGCATCGGGACAGAATGGGTCAG
CGGCACGGTCAGCTCACCGAGCTTGATGTTGCGATCCACCGTCGGGCTCTCGCCCTGGAA
CACGTCGATGCGGATGGCACTTTGCCGCTCGTGCAGCGGGTAGAAGCGATCCTCGCGGCT
GACCGGCACCACGCTGTTGCGCTGGATGATCGGGTGGAAATAGCCGCTGCGCTCGCCACC
GGCAGCATCCTGGCGGGACACCTGCGTGCCAAGCGTGTAGGGGCAGACATCGGTCAGCAC
GACTTCGCGCAGCGATTCGTCGCGCGCCTTCAATCCCGCTGCAACGGCGGCACCCAAGGC
AATCGCCTGGTCCGGATGGACATGGCGCAGCGGCAGCCGGCCGAACATGCGGGTCGCAAG
CCTGCTGACCATCGGCATGCGTACCGCACCGCCGACCAGGATGATGTCGTCCAGCGCCTC
GGGCTTGAGCCGGGCGTCGCGGATCGCGCGCTCGATGGGCGCGCGCATGCGCAGCAGCAG
TGGCTCGCAGAGCTGGGCGTAGCGAGCTTCATCCAGCTGCCACTGGCGTTCGCTGCCGGC
CAGGGGCAACTGCAGGCTGGCAGTGCCGCTCTGGCTGAGTTCGCGCTTGAACAGTTCCAG
CCGACGCAGCAGCTGCGCCTGCTCGGCAGCGGACAGGTCGCTGGCGGACGTGCCCTGGTC
GGCGTGGAAGGCCTGCACGAGTACCTGCAGGAAATCCTCGCCGCCCAGGAAATTGTCGCC
GGCGCTGGCATGCACTTCGACCACGCCATCGAACAGTTCCAGGATGGAGACGTCGAAGGT
GCCGCCGCCCAGGTCCAGCACCAGCACGCGGCCTTCGCCGTCACGCTCCTGCAGACCATA
GGCCAGCGCAGCGGCCGTGGGTTCATTGATCAGGCGCTCGACGCGGATGCCGGCCAGTTC
GCCGGCGGCCCGGGTGGCCTTGCGCTGGGCGTCGGAGAAGTAGGCCGGCACGCTGATCAC
TGCTTCCTCCACCTTGTGGCCCAGGGCGGCTTCGGCGTCGGCCAGCAGCGAGCGCAGCAC
CATGGCCGAGAGTTCCTCGGGACGGAAACTGCGCTCACCCAGCCGGGTCTCACGGTCGCT
GCCCATCCAGCGCTTGAAATGGGCCACGGTCTGCTGCGGATGGCTGACCAGGCGGTCACG
GGCCGGCTGGCCGACCAGTACGGCACCATCGACGAGGCTGACCACCGAAGGGGTCAACAG
CTCGCCATGGGCATTGGGGAACAGCTGCGGCCCTGCTGCCGTGTGCCTGCCGATGAGGGA
ATGGGTGGTGCCAAGATCGATGCCGACGATCATCTGCGAACGTCCGATGTGCAGAAAACT
GCAATTCTAGGAGCGCGGCGCAGGCCTGACTATCGGGCGTTGCCCGACAGCGCCCCACGG
GCTATGGTCCCGGGCTGTTCTGTCGTACCGGATTGCCTCATGTCACCACGCAAAGCCCTC
CCCACCGCCCTGGCCCTGGGCCTGACCCTCGCCACCGGCGCCCACGCCGATGAAGGCATG
TGGATGCCGACGCAGCTGCCGGACCTGGCCCAACCGCTGCAGGCCGCTGGCTTCAAGGGC
AATCCGGCCGACCTGGCCAACGTCACCGCGCCGCCGCTGAGCGCCGTGGTGCGCGCCGGT
GGTGGCACCGGTTCGTTTGTGTCCGCCGACGGCCTGCTGCTGACCAACCACCACGTGGCG
ATGGGCGTGATCCAGTACAACAGCTCGCCCGAGCACGACCTGATCGCTGGTGGCTTCATC
GCCAGGGACCGTGCCGACGAGCGCCCGGCCAACCCGGACTTCCGCGTGCTGGTCACCGTC
GGCTTCGACAAGGTGACCGACCAGGTGCTGGCGCAGGCCCGTGGCAAGACCGGCCGTGCC
TACTTCGATGCCGTGGATGCAGCCAGCAAGCAGATCGTGGCCGAGTGCGAGAAGGACGGC
AGCGTGCGCTGCTCGGTGGCCAACATGTACTACGGCACCGATTTCTACCGCATTGCCCAG
CTGGAACTGAGCGACGTGCGCCTGGTGTATGCGCCGCCGCGTGCGATCGGCAACTACGGC
GATGAGATCGACAACTTCATGTGGCCCCGCCACACCGGCGACTTCACCCTGCTGCGCGCC
TATGTGGGCAAGGACGGCAAGCCGGCCGCCTACAGCAAGGACAACGTGCCCTACCAGGCG
CCGGCACACCTGCAGATGTCGGTGGAAGGCCCGAAGGAAGGCGATTACGCGATGCTGGCC
GGTTACCCGGGCATCACCTACCGCCACCGCACCGCGGCCGAATTCGCCGGCCAGATCGAT
ACCGTGCTGCCGCGCCGCGTATCGGTGTTCCAGCAGATGATCGACACCATCGAGGCCGCC
AGCGCCAAGGACGCGCAGGCGCGTACCCGCTACGCCTCGCAGCTGCAGTCGCTGAAGAAC
AACCGCAAGCGCGCCGCCGGCGAACTGGAAGGCCTGCTGCGCAGCGATGCGAAGGCCCAG
CGCGCCGCCGACGAGACGGCCATGCTGGCTGCCACCGACCGCAGGTACCAGGGTGACATC
AAGGCGCTGCTGGCCAACCTGTCGCAGGGTGCGGCGGTGGGCGAGCGTGACCTGCTGCTG
GAGCAGATGGCCGCGCAGAGCCAGCTGCTGCGCTCGGCGCTGCTGCTGGAGCGCCTGCGC
ATCGAATCGGCCAAGCCGGACGCGCAGCGCGAGAGCGGCTACCAGCAGCGCGACCAGGCG
ATGATCGAAGGGGTGCTCAAGCAGGTCCAGCGCCGTTACGCGCCGGAGGTCGAGAAGGCC
CTGCTGACCACCCTGCTGACCCGCTACCAGCAGCTGCCGGACGCGCAGCGCGTGGCCGAG
TTCGACGCGGCTTTTGGTCGTACCCCACAGCAGCTGGCCAAGGCGCTGGACACCCTGTAT
GCCGGTACCCAGCTGGGTGAGGAAGCGCAGCGCCTGTCGCGCTTTGCCGCCGCACGCGAA
GGCAAGGCACTGGCCGCCGATCCGCTGATCAGCGTGGCCGGTCCGCTGGTGGCCGCGCAG
CTGCGCATCGAGAACGAGAGCAAGACCCGCGAAGGCGAGCAGCTGCGCCTGCGCCCGGCG
TACATGCAGGCGCTGTTCGCCTGGCGTGCCAAGCAGGGCCGCGCGGTGTATCCGGATGCC
AACCGCACCCTGCGCATCAGCTACGGCAAGGTCGAGGCGCTGCACCCGCGCGATGGCGTG
ACCTACTCGCCGGTGACCACCGTGGCCGGCATCGTCGAGAAGAACACCAACGCCTACCCG
TTCGATGCACCCAAGCCGCTGCTGGCCGCCATCGCCAAGGGTGACTTCGGCAGCACCGCC
GATCCGGCACTGAAGACCCAGACGGTCAACTTCCTGACCAACCTGGACACCACGGGCGGC
AACTCCGGCTCGCCGGTGCTCAACGCCAGGGGCGAACTGATCGGCCTGAACTTCGACAGC
AACTGGGAGTCGGTCAGCGCCAGCTGGTGGTTCGACCCGCGCTACAAGCGCGCCGTGCAC
GTGGACATGCGCTACCTGCGCTGGCTGCTGGCCAAGGTCTACCCGGCGCCCGAGCTGCTG
AAGGAAATGGGCGTGCCGGCCCAATAACGCCGGTACCTGGCAGGCGCCCACCGCTTCCTG
GTGGGTGCCCATTGATTCCCGGTAGGTGCCCACTGTTAGTGGGCACGGATGTCCCCGTCA
CGACCAACGGTCGTGACCCACCAGACGGATCAACGATCGTGACCTACTGCCATGCCCCAC
CCTTGCGGTCCTTCCTCGTGACCTACCCGCACGACCAGCGGTCGTGATCTACTGACCCCT
GTCCTGACGGAAACGCACGCGTGGTCTCCAGCTGGATCCTGCTGCTGGTCTCGGTTGCCT
ATGCCGCGCTGCTGTTCGGCGTGGCGTGGTGGGGCGACCGTCGGCCGATGTACCCCGACC
GGCCGTGGCTGCGGCCGGTGGTCTACAGCCTGGCACTGGCCGTGTACTGCTCGTCGTGGA
CCTTCTACGGCGCGGTCGGCACCGCCGTGCGCAACGGCGTGGGCTACCTGCCCATCTACA
TCGGCCCGCTGCTGCTGCTGCTGTTCGGCTGGCGCATCATCGAGCGCCTGGCGCTGATCG
CGCGCAGCCAGAACGTGGTCTCCATCGCCGACTTCATCTCCTCGCGCTTCGGTCGCTCGC
GGCGGCTGGCGGCGCTGGTGGCGATCATCGCGCTGATCGGCATCATTCCGTACCTGGCGC
TGCAGTACAAAGCGGTGGCGATGAGCCTGCAGGTGCTGACCGGCAACACCGGCCCGACCG
GCTTCTTCACCGATCCCGCGCTGTACGTGGCGCTGCTGATGGCGCTGTTCGCCACCCTGT
TCGGTACCCGCCAGGTCGATGCCACCGAACACCACCACGGCATGATGCTGGCCATCGCCT
TCGAATCGGTGATCAAGCTGCTGGCGATGCTGGCCGTGGGCGTGTTCGCCTACCTGTGGC
TGAGCAACCGCACCGACGCGGTGGTCGAGTCGGTGCATACGCTGTTCACCGGCCTGCCGC
CGGTGGGCTTCATCTCGCAGACGCTGCTCAGTTTCCTGGCCATCATCTGCCTGCCGCGCC
AGTTCCACGTGGCCGTGGTCGAGTGCGGCGATGTGCGCGACGTGCGCCGCGCGCGCTGGA
TGTTCGGCGGCTACCTGGTACTGATCTCGGGCATGGTGCTGCCGATCGCCACCGCCGGCG
TGACCCTGTTCGGCACCGGCGGCAGCGTCGCCGACGACTCGATGGTGCTGGCCCTGCCGC
TGGCCGAGGGCCGCAATGCGCTGGCGCTGATCGCCTACGTGGGCGGCTTTTCGGCGGCCA
CCGGCATGGTCATCGTGTCGTCCATCGCGCTGGCTACCATGGTCAGCAACGACCTGGTGA
TGCCGGTGCTGCTGCGTCGGAGCGGTGACCACCAGGAGGCCGCCGACGTCGCCTCGCGCG
TGCTGTGGATCCGCCGCCTGGCGATCCTGCTGCTGGCGCTGATGGCCTACAGCTACTACC
GCACCAGCAGCAACGACAGCACCCTGGCCTCGTACGGCCTGATGGCGTTCGCAGCGGTGG
CGCAGTTCGCGCCCGGCCTGATCGGCGGCCTGTACTGGCGCGGTGCCAGCCGGCGTGGCG
TCGAGGTGGGCATGCTGCTCGGCTTCGCCACCTGGCTGTACACCCTGCTGTTGCCGGCGA
TGACCATGGCCGGCTGGGTCGATGCCGCCTGGGTGCAGCACGGCCCGTTCGGCATTGAGT
GGCTGCGCCCGCAGCAGCTGTTCGGCATGACCGGCTGGGATCCGCTGACCCATGGCACGT
TCTGGTCGCTGCTGGTCAATGCGGCGACGATGATGCTGGTGTCCGCACGCTGGCGACCCG
GCGTCGACGAGCGCCTGCGCGCTGCCCCCTTCCTCGACCCGTATGCCGAACGCCCGTCGG
TGGCCGGCGGCTGGCCCGGCCACGTGCACGTGGGCGACCTGCTGGCACTGGCCTCGCGCG
TGGTCGGCGAGCGTCACGCGCGGCGTTCGTTCTTCGAGCAGGCGCAGTCGCTGGGCCGCG
AGCTGCAATCCTCGGCGCCTGCGGACCGGCCGTGGGTACAGTTCACCGAGCGTCTGTTGG
CGGCCTCGATCGGCGCGGCATCGGCGCGCCTGCTGCTGACCAGCCTGCTGCGTGGCTCGG
GCATGGACCTGGGCGAAGTGGTGGCGGTGCTGGACGAAGCGGGGCAGGAGCTGCGCTTCA
ACCGCGAGATCCTGTCGACCACGCTGGAGAACATCAGCGCCGGGGTCAGCGTGGTTGATC
CGGACATGCGCCTGACCGCATGGAACCGCCGCTACCAGGACATGTTCGGCTACCCCGACG
GCATGCTCTACGTGGGCCGCCCGGTGGCCGACCTGATCCGCTACAACGCCGAGCGCGGCG
AGCTGGGCGAGGGCGATATCGAAGTGCAGATCAACCGCCGCATCGGCTACATGCGCGCCG
GCTCACCGCACGTGTTCGAGCGCACCCGCAGCGACGGCAAGGTGATCGAGATGCGCGGCC
AGGCGCTGCCCGGCGGCGGTTACGTGACCAGCTACAACGACATCACCGACTACAAGCACG
CGGAAAAAGCACTGCTGGAGGCCAACGAGACGCTGGAACAGCGCGTGGCCGAGCGCTCGC
ACGAGGCCGAGGTCGCGCAGCAGTCGAAGACCCGCTTCCTGGCGGCGATCAGCCATGACG
TGCTGCAGCCGTTGAACGCCGCACGGCTGTTTGCTTCGGCGCTGCGCGACAGCGACCATG
TGAGTGACGAGCAGAAGCACCTGGCCGAGCGCGTGGATGCGTCGCTGCGTGCTGCCGAAG
AGCTGCTTGATGGCCTGCTGGACGTGTCGCGGCTGGATGCCGGTGGCCTGCACCCGGTGA
TCGGCGAGTTCGACGTGAGCGCGCTGATGCGCGAACTGGCCGCGCAGTACACGCCGGTCG
CCGCCGGCCGTGGCCTGCGCCTGGACCTGTTCACGCGTCCGGCCTGGGTGCGCAGTGATC
GCCGCCTGCTGCGCCGCGTGCTGCAGAACTTCCTGGCCAATGCGCTGCGCTACACCCGTC
AGGGCCGCATCGTGCTGGCGGTGCGCCAGCGTGGCAACGAAGTGGAGCTGCAGGTATGGG
ATACCGGCCCGGGCATTCCCGAGCACCACATGCGGCAGATCTTCGACGAGTTCCACCGCT
ACCAGCAGCCGTTCGATTGGGGCGAACAGGGGTTGGGCCTGGGCCTGTCGATCTGCCAGC
GCATCTCGCGCCTGCTTGACCATCGCCTCAATGCGCGCAGCCGGGTTGGCAAGGGCTCGA
TGTTCTCGATCATCCTGCCGCGGGTGGCGCCGCTGCCGGGCTATACCGAACTGGCCGCGC
CGGTACAGGCCGCAGCCGCGCCGCTGCGCAGCGATTCGCTGGCCGGCCTGCGCGTGCTGT
GCGTAGACAACGACGAAGAGATCCTCGACGGCATGCGCGCGCTGCTCGGTCGCTGGCAGG
TGCAGGTGATTACGGCATCGACGGTGGATCAGGCGCTGGAGAAAGTGGCCGAGCGGCCGC
AAGTGATGCTGGTGGACTACCACCTGCACGACCGCATGGACGGCCTGGATGCGCTGGTGG
CGCTGCGTGAAGCCGCCGGTTACCCGCTGCCGGGTGCGTTGTTGACCGCCGATGGCCGCG
ACGAACTGAAGCGGATGGCACGCGAACGCGGCTACCGCGTGCTGACCAAGCCGATCAAGC
CGGCCTCGCTGCGCGCCTTCCTGGGCGCGCTGCGCGATGCCGGCAATAGCGATGCCTGAT
CGGCAATTGTAGAGCCGAGCCCGTGCTCGGCTCCCGAACGCATGGCGGCGCCGATATAGC
CATCGCTATACAAACCAGCCCTGCCTGCGCGTTTCGCTGGAAATGCGCCACGTGCGGATC
GCGATGCTAAGCTTCGCGTCCCCTTGGGGAGTAGCCGGATTCCTTCGCAGGAATCGTCCA
CGTCAACATACTCGGCCAGTGCGCCGTGGCGTGGACAACCATGATGGTTGGCGAGACCAG
CGGCCCGCGCGCGCAACGTCAGGTTGGGCGCGAGCGCAGGCCGTGCGTCCGTCCCAGCCC
GACCTCAGCCACCGCCCATGTCCCCCATTTCGATCCTCCTGATCGGCTTTGCCATGTCCA
CCGATGCCTTCGCCGCTGCAATCGGCAAGGGTGCGGCCATGCGCAAGCCGGTGTTCCGCG
ATGCATTGCGTGCCGGCATCATCTTCGGCGTCATCGAGGCGATCACGCCCATCATCGGCT
GGCTGCTCGGTCGGGCTGCCCTACAATACGTCGAAGCCTTCGACCACTGGATCGCCTTCG
GCCTGCTCGGCGCACTGGGCATCCACATGATCTACAACGGCCTGCGCCCGGACAGTGCTG
AGGACGACGAAGACCCCTCGCAGCACCACGGCTTCTGGAAGCTGGCGCTGACCGGTTTCG
CCACCAGCATCGACGCGATGGCGGTGGGCATCGGTCTGGCCTTCATGGACGTGCATATCG
GCGTGATGGCCGCGGTCATCGGCCTGTGCACGCTGACCATGGTCACCGTCGGCATCATGC
TCGGCCGCGTACTGGGCAGCATGGTCGGCAAGCGTGCGGAGATCATCGGTGGCGTGATCC
TGGTGATCATCGGCGCAACGATCCTGTACGAACACCTGCACGGCGTGGGGTAACGCCCGC
CCCTGTAGAGCCGAGCCCATGCTCGGCTGCTTCACATGGCAGCCGAGCGTGGGCTCGGCT
CTACATTGGAGCATTCGCCGACATGCAGCACGGCATTTCGCTGATGGAGAGGCTGTCATG
CGTGCCATAGCCTCTTCGCATGGCCAGTCCCGCACTCCGCTTTGGTCGCTGGTCGCAGAC
CGACAATGTCTACGCGATCACGGCTGTGACACGCGCACGCCGTCCCTGGTTCGACGACAA
GGCCAATGTCGATCTGCTGATCGAAGCGCTGCGCACCGTAGAGCGGACGGGGCGGACCTC
CTCCCTCGCCTGGGTGGTCATGCCGGATCACCTGCATTGGTTGGTCGAGTTGCGTACCGG
AACGCTGGCCGGCTGCATGCAGATCCTGAAGTCCCGGAGTGGAAGATCCATCGCCAGGCG
CGTTGATGCGAACGCACCGATCTGGCAGGCGGGGTTCTACGATCATGCGCTGCGCAGTGA
CGAGTGCCTGCGCACGCAGGCGATGTACATTGCAGCCAATCCAGTGCGTGCTGGGCTGGC
CACGCGCATCGGGGAATACCCCTATGTATGGAGTCGATGGCGGCTTTGGGGGTGATCGGC
ATTGAGGCCAAGAGCAGCCGAGCATGGGCTCGGCTCTACAGGGGCATCATGAAGTCTGTA
GAGCCGAGCCCATGCTCGGCTCCGCAGTCCGCCACCTTCAGTCTTCTTCCGGCGGCAGCA
CGATGGCGTCGTCGTCGATGGCCAGCTTGCCGGCCATCAGCACGGCCTGGGTGCGGTTGG
TCACGCCCAGCTTGCGCAGGATGGCGGTGACGTGGGCCTTGATCGTCGCTTCGGAGACGT
TGAGGTCGTAGGCGATCTGCTTGTTCAAGCGGCCGGCGCCCAGCATCTGCAGCACGCGGA
ACTGCTGCGGGGTCAGCTCGCGCAGGCGCTGGCCGACTTCGCGTTCTTCGCTGCCGGTGG
GCGGCACGTTGTGCGCTTCCGGCGGTGCCCAGGTCTCGCCATCAAGGATGGTGCCCAGTG
CGTGGCCGATGGTGTCCGAGTCGGCGGACTTGGGAATGAAGCCGAGCGCGCCGTGGTCGA
GCGCGCGGCGCATCACCGTGGCTTCTTCGCGCGCGGACACCACCACCACCGGCAGGTGCG
GATGCAGCGAGCGCATGTGCACCAGCGCGTTGAAACCTTGCGCACCGGGCATGTTGAGAT
CCATCAGGACCAGGTCGGCGTCATTGTGCTGGTCGGCCAGTGCATACAGCGCTTCCACGC
TGTCGGCCTCGAACAACTGCACGCCGGGGATGACCCGCTGCACGGCCCCGCGCAGGGCTT
CGCGGAACAGCGGGTGGTCATCGGCAATCAGGAGGGTGGTCATGGTCGGGGGGAACCGTG
GGGGGAAACTGCATGGGGCCAGATCCTACGGGGGTCAGAGCCCGTTCCTGGCGGAACGGG
ATCCGGCCCCGGGATTCGGCCCCGGGTCGTACGTCAGCGCACCTTGCGCTCGTCCACCAG
CGAGGCCACCACCGATGGGTCGGCCAGGGTCGAGGTATCGCCGAGCTGGTCCGGCGCGTT
CTCGGCGATCTTGCGCAGGATGCGGCGCATGATCTTGCCCGAGCGGGTCTTCGGCAGGCC
CGGCGCCCACTGCAGGTGGTCCGGCGTGGCGATCGGGCCGATCTCCTTGCGCACCCAAGC
GACCAGTTCCTTCTGCAGCTCGTCGCTCGGCGCCTCTTCGGCCACCAGCGTCACGTAGGC
GTAGATGCCCTGGCCCTTCACGTCGTGCGGGAAGCCGACCACGGCCGCTTCGGCCACCTT
GGGGTGCGAGACCAGCGCGCTTTCCACTTCGGCGGTGCCGATGCGGTGGCCGGACACGTT
GATCACATCGTCAACGCGGCCGGTGATCCAGTAGTAGCCGTCCTCGTCGCGGCGGCAACC
GTCGCCGGTGAAGTAGCTGCCCGGGTAGGTGCGGAAATAGGTGTCGATGAAGCGCTGGTG
GTCGCCGTACACCGTGCGCATCTGGCCCGGCCAGGAATCACGGATGATCAGGTTGCCTTC
GGTCGGGCCGTCCTGGACCTCGCCATCGGCATTGACCAGCGCCGGCTGCACGCCGAAGAA
GGGCAGGGTGGCCGAACCGGGCTTGAGGTCCATCGCGCCGGCCAGCGGCGAGATCAGGAT
GCCGCCGGTCTCGGTCTGCCACCAGGTATCGACGATCGGGCAGCGGCTGTCGCCGACCAC
TTCGTAGTACCAGCGCCAGGCTTCCGGATTGATCGGCTCGCCGACGCTGCCGAGCAGGCG
CAGCGACGCGCGCGACGTCTTCTTCACCGGCTCCTCGCCTTCGCGCATCAGCGCGCGGAT
GGCGGTCGGGGCGGTGTAGAAGATGGTCACCTTGTGCTTGTCGATGACGTTCCAGAAACG
CGAGGTATCCGGGTAGTTCGGCACGCCTTCGAACATCAGCGAGGTCGTGCCGTTGGCCAG
CGGCCCGTACACGATGTAGCTGTGGCCGGTGACCCAGCCGACATCGGCGGTGCACCAGTA
GACGTCGTCTTCGCGCAGGTCGAACACCGCTTCATGGGTGTAGGCCGCGTACAGCAGGTA
ACCGCCGGTGGTGTGCAGCACGCCCTTGGGCTTGCCGGTGGAACCGGAGGTGTAGAGGAT
GAACAGCGGATCTTCCGCGTTCATGCGTTCCGGTTCGCAGGTGGACGGCTGGCTGTCCAC
CACATCGTGGAACCAGCGGTCGCGCGGGGCCTGCATGTCCACCGCGCCGCCGGTGTGGCG
CACCACCAGCACGGTTTCAACCGTATTCGTGCCCGGCAGCTTCAGCGCGGCATCAACGTT
GGCCTTCAGCGGAATCCTGCGGCCACCGCGCAGGCCCTCGTCGGCGGTGATGATCAGCTT
GCTCTGGCAGTCGCTGACGCGGTCGGCGATCGAATTCGGCGCGAAGCCACCGAACACCAC
CGAGTGGATCGCACCGATGCGCGCACAGGCCAGCATGGCCACCGCGGCGTCGACGATCAT
CGGCAGGTAGATGGTGACGCGGTCGCCCTTCTTGACGCCGAGGTTGCGCAGCGCGTTGCC
GAGGCGGCAGGTGCGCTCGTACAGCTCGCGATAGGTCACGTGCTGGGCCGGTGCATCCGG
GCCGTCCGGCTCGAACAGCAGGGCGGTCTTGTCGCCGCGCGTTTCCAGCTGGCGATCCAG
GCAGTTCACGCTGGCATTGAGCTCGCCATCTTCGAACCACTTGATGTGGAAGTCGGACAG
GTCATAGCTGACGTTCTTGATCTTCGTCGGCTTGCGCATCCATTGCAGGCGCTCGGCGGC
CTTGCCCCAGAAACCATCCGGGTCGGTCACCGACGCCTGGTACTGCTGTTCGTACGACGT
CTTGTCGATGCGTGCCTTGGCGGCGAACTGCGGATCGACGGGGTAGATATCAGCCATGGC
ACCCTCACTTGCACGTTGACTTTGTATGTGCGGTCGCAGCATCGCAACGACCGATCCCCC
TCAGTTTGCCCCATCCACCCCCGGCCGCGTCACCACCCTGGTTAGACCATGGTCGAAAGT
GAGCGCCCAGCAGGGCCGGGTTCGACCAATGGCCAATAGCCGCTGTGCGCGAACGCCCCG
CAGTCTCGGCTCGACCGTGCCCCACGCGCGGCATCACCTTGCCACTTGGGAGAGAGGGCA
ACATGAGCCACCGTACGTTGAAAGCCGTGCGCACACCTTTGGCGGCCTGCCTGTTGGTCG
CCCTGGTCGCACCGGGCATGGCGTTCGCAGAGACCGCCAAAGAGAAGGCACTGGAAGCAC
GCGTTGCCGAACTGGAGCGCCAGGTCCAGCTGCTGCTGTCTTCGCAGCAACAACAACAGA
CCCAGATCAGCCAGACCCAGCAGGCGGTGACCGAAGTGCGCACGGTGCAGGCCGGGCAGA
AGCCGGTCGCCTCGGTGCCGGCGGGCAAGCAGCCGATCCAGGTCACCACCATCACCCCGG
GCGCCGCGCCGGGCACCACGGTCAAGATCGGTGGCTTCATCAAGGCCGACTTCCTGGCCA
CCCAGACCAGCGATGGCCAGCTGGCCGACGACGCCACCGGCCGTTCGCTGTACCTGCCGG
GCCAGACCCCGGTGGAAGGCGCCGGCGGCAGCGGCAAGCGTTCGGGCACCGACTTCAACG
CCCACGCCAAGTTCTCGCGCTTCAACCTGGGCATCGACAACGTGAGCGAATCGGGCAACA
AGGCCGGTGCGTTCTTCGAGATGGACTTCTTCGGCAACTCGCTGGGCAACCAGACCGCCA
CCAATACCTATGGCGTGACCCTGCGCCACGCCTACATGTACTGGAACAACTGGATGGCCG
GCCAGACCTGGTCCAACTTCATGGACGCGGCCGCGCTGCCGGAGGCGGTCGACTTCGTCG
GCCCCACCGACGGCGTGATCTTCGTGCGCCAGGCCCAGGTGCGCTACACCCAGGGCGGCT
TCAGCGTCGCACTGGAAAACCCGGAAACCACCACCCTCACCGGTACCCGCAACCCGGTCA
CCGGGGCCTGGACCAACGCCAGCGCCAACTCCGACCGTGGCAGCCTGCCCGACATGACCA
TGCGTCATGGCTGGAAGGGCGACTGGGGCACCTTTGGTGTCGGTGGCATCGTCCGCCAGT
TGAAGGTGGACAACCAGGCCACCGGCGCGAAGGCCGACAAGGTGGCTGGCGGCCTGACCC
TGGGCGGCAAGTGGGTGATGGGTGGCAGCGATTCGCTGCACTACCAGCTGACCGGCGGCG
AAGGCATCGCCCGCTACATCGGCCTGGGCATCACCGCCGACAGCGCCTACGACGTGGCCC
GCGACGAGCTCAACCCGACCGGCGTGCTGGCCGGCTACGTGGGCTGGCGGCATGCGTTCT
CGCCGAAGCTGCGCACCAACCTGATCTACGCGCGCAGCGACTACGACAACGACAGCATCC
TCGGCCCGCTGGTGACCAAGAGCGTGCAGAGCATCCGCGGCAACATCTTCTATTCGCCGC
TGCCCAAGGTCGATATCGGCGCCGAGCTGATGTACGGCCGCCGCGAAGTGGAGAACGGCA
ACAAGGGTGACATCACCCGGTTGCAGTTCACCACGAAGTACAGCTTCTAAGAGCGTGCCG
GCCAGCGGCCGGCACCTACCGAGATGGGGTGCCGGCCAAGGTCGGCACCTACCGAATTGA
GTGCCGGCCAACGGTCGGCACCCACCCACAACGATTGCTTCGGAGGGGAAGCGTCTTATG
TCCAGCACTGCACCAGGCCCGCACCATGCGGCGGGCACCCTGACCAAGGGCCACAAGAAA
GTCATCTTCGCCTCGAGCCTCGGCACGGTCTTCGAGTGGTATGACTTCTTCCTGTACGGC
TCGCTCGCGGCCATCATCGCCAAGCAGTTCTTCAGTGGCGTCAATGAAACCACGGGCATG
ATCTTCGCCCTGCTGGCGTTCGCTGCCGGCTTCTTCGTGCGTCCGTTCGGCGCGGCCTTC
TTCGGCAGCCTCGGCGACCGCATCGGCCGCAAGTACACCTTCCTGGTCACCATCCTGATC
ATGGGCATCTCGACCTTCCTGGTCGGCGTGCTGCCCAACTACGCCTCGATCGGTTTCGCC
GCACCGGTGATCCTGATCATCCTGCGCCTGGCCCAGGGCCTGGCGATGGGCGGCGAGTAC
GGCGGTGCCGCCACCTACGTGGCCGAGCACGCGCCGGACGACAAGCGCGGCCTGTACACC
AGCTTCATCCAGTGCACCGCCACGCTCGGCCTGTTCCTGTCGCTACTGATCATCCTGGCC
TGCCGCATGACGCTGGGCAACGAGGCCTTCGAAGCCTGGGGCTGGCGCATCCCGTTCCTG
GTCTCGATCCTGCTGCTGGGCATTTCGGTATGGATCCGCCTGCAGCTGAGCGAATCGCCG
CTGTTCCAGCAGATGAAGGCTGAAGGCAAGGGTTCCAAGACCCCGTTCCGCGACAGCCTG
AAGGGTGGCAACCTGAAGCTGATGCTGCTGGTCCTGCTCGGTGCGGCGGCTGGCCAGGCG
GTGGTCTGGTACGGCGGCCAGTTCTACGCGCTGTTCTTCCTCAGCAGCATGCTGAAGGTC
GATGCCACCACCTCCTACCTGCTGATCGCCGCTGCGCTGGCACTGGGCACGCCGTTCTTC
ATCTTCTTCGGCTGGCTGTCCGACCGCATCGGTCGCAAGAAGATCATCCTGGCCGGCTGC
CTGCTGGCGGCCATCACCTACATCCCGATCTTCAAGGGCCTGACCCACTTCGCCAACCCG
GCCATCGAAGAAGCCCGCAGCAGCTCGCCGGCCCTGGTCGTGGCCGATCCGGCTACCTGC
TCGTTCCAGTTCGATCCGGTCGGCCTGCGCAAGTTCACCAGCTCCTGCGACGTGGCCACC
GCCGCGCTGACCAAGGCCGGTGTGCCGTACGACGTGCAGCCCGCCGCCGCCGGTTCGCTG
GCGATGGTGAACGTGGGCAGCGCCAGCGTCACCTCGTATGAGGCCGCCGGCCTGACCAAG
GAAGAAGGCAAGGCCAAGGCCGATGCGTTCGGTGCGGAACTGAAGACCGCCCTGACCACC
GCCGGCTACCCGGCCAAGGCCGATGGCGCCCGCATCAACATCGCCGGCACCATCTTCATG
CTGTGGCTGCTGGTGCTGTACGTGACCATGGTCTACGGCCCGATTGCCGCCTACCTGGTC
GAACTGTTCCCGACCCGCATCCGCTACACCTCGATGTCGCTGCCGTACCACATCGGCAAC
GGCTGGTTCGGTGGCTTCCTGCCGGCGATCTCGTTCGCGCTGGTGGCCGGTACCGGCAAC
CTGTACTACGGCCTGTGGTACCCGATCGCGATCGCACTGATGTCGGTGGTGATCGGCGGC
CTGTTCCTGCGCGAGACCAAGAACGTGGATATCACCAAGTAACCGGTGGGTTCCATGCAG
TGAAGGAAAGGCCGCGGTGCAGACCGCGGCCTTTCTGCTTGTGGGCCGTGCCCACTCGGC
CCGCATCCGGTAGTGCCGGCCGCTGGCCGGCAACCTCCTGAATCGCCGCGGACATGAAGC
CCTTGCCGGCCAGCGGCCGGCACTACCATTGCGTTGCGCAGCACCCCGTATAGTCGGCCC
ATGACCACCACCACGCCGGCCGACCTTCCCGCCCTCCTGCACACCCTGCGCAGCGCCTGG
CAGGCCCAGCGCCCCACGCTCGACCAGCGCGAAGCCGACCTGCGCCGTCTGCGCGAGGCA
TTGAAGCCACGCCTGGACGAAATGGCCCAGGCCATCGCCGAGGACTTCGGGCATCGCGCC
CACGTTGAATCGAAACTGGCCGATGGCATGAGTGTGCTGTCGGCCATCGACCACCTGCGG
CGCCACCTGCGGCGCTGGTCGAAGCCGCAGCGGGCATCGGCGGGATGGAAGTTGTGGCCG
GCGCGCGCGCAGCTGCGGCCGACGCCGCTCGGCGTGGTGGGGGTGATCTCACCGTGGAAC
TACCCGGTCACGCTGGCGCTGGTGCCGCTGGTCACCGCGATTGCTGCCGGCAACCATGTG
CTGCTGAAGCCTTCGGAACACACGCCGCGCACCAGCGCGTTCCTGGCCGATCTGCTGGCC
AGCGTGTTCCCGCCCGATCGGGTGGCGGTGGTGCAGGGTGGGGCGGACGTGGCGGCGGCG
GTGTCCTCGCTGCCGCTGGACCATCTGTTGTTCACCGGTTCGACGGCGGTCGGCCGCAAG
GTGATGGCTGCTGCGGCTGAGCATCTGGTACCGGTCACGCTGGAACTGGGCGGCAAGTCG
CCGGCCATCGTCTGCCGTGATTTCCCGTTGGATAAAGCCGCCGCGCGGCTGGCCACCGGC
AAGTGGTTCAACGCGGGCCAGACCTGCATCGCGCCGGATTATGTGCTGATCGATACCGCG
CGCCAGCGCGAGTTCGTACAGGCGCTGCAGCAGCAGGTGCGCGAGCGCTATGGCGACTTC
AGCGATGCCGACGACTACACCCGCATCATCAATGAAGGCCAGTACCGGCGCCTGCAGGGC
TACCTGGCACAGGCGCGGCAGCGCGGGGTGCCGGTGATTCCGCTGGCGCAGGTGGATGAC
GCGCGCGCCGACCGCGAGCGCCTGCTGGTGCCGACCGTGGTGCTGGACCCGCCGGACGAC
CTGGACCTGATGCGCGAGGAGATCTTCGGCCCGATCCTTCCGGTGCGGGCCTACCCGGAC
CTGGAGGCGGCGCTGGCGGACGTGCTGTCCCGCGACCGGCCGCTGGCGCTGTATCCCTTC
AGCCACGACCGCGCGGCGGTGGAGCGCATCCTCGGCCAGGTGGTGGCCGGCGGGGTTACG
GTGAATGACACGCTGCTGCACTTCGCCGCCGATGGCCTGCCGTTTGGCGGGGTAGGGGCC
AGCGGCATGGGCGCGTACCACGGCCGCGCCGGGTTCGATGCGATGAGCAAGCGGCTGCCG
GTGCTGTGGCAGTCGCGCTGGGCGACCAGCGACCGGCTGCGGCCGCCGTATTCGAGGATT
GCGGGGTTGTTGCGGTTCCTGCTGCGATGAAGCCACGCATGGCGTGGCTCCACTTGATTC
AGGGCCTGATTCTTCTGTAGAGCCGAGCCCACGCTCGGCTGCTCTTGGCTGGTCCAGGCA
GACACAGCCGAGCGTGGGCTCGGCTCTACAAGGCAACCCAAGCCCACCCGGGTAGAATGC
CCCCATGAAGATCGCCTCGTGGAACGTCAATTCGCTCAATGTCCGCCTGCCGCACCTGGA
GCAGTGGCTCAGGGACTTCGGCCCGGACATCGTCGGCATCCAGGAAACCAAGCTGGAGGA
CCACAAGTTCCCCGATTCGGCGCTGATCACCGCAGGTTATCGCAGCGTGTTCGCCGGCCA
GAAGACCTACAACGGCGTGGCGCTGCTGTCGCGTGAGCCGGCGCAGGACGTGCAGATCGG
CATTCCCGGTTTCGAGGACGAGCAGAAGCGCGTCATCGCCGGCACCTTCGGCGACCTGCG
GGTGATCAACCTGTACGTGGTCAATGGCCAGGACATCGGCACCGACAAGTACGACTACAA
GCTGCGCTGGCTGGAAGCGGTGCATGCCTGGATCGCCGGAGAACTGCAGCGCCACCCGAA
GCTGATCGTGATGGGCGACTTCAACATCGCCCCGGACGCGCGCGACGTGCACGACCCGGC
GGTGTGGAACGACAACCACATCCTGACCTCCACCGCCGAGCGCGGCGCATTGAACAAGCT
GCTGCAGCTGGGCCTGCACGATGGCTTCCGCCTGCACAACGACGAGGCGGGTACCTTCAG
CTGGTGGGACTACCGTGCCGCCGGCTTCCGCCGCAACCTGGGCCTGCGCATCGACCTGAC
CCTGGTCTCAGAGGCGCTGAAGGGCAGTGCGGTGGCCTCGGGCATCGACCGCGAGCCGCG
CACCTGGGAACGCCCGAGTGACCATGCGCCGGCCTGGGTGCAGATCGGTTGAACGAACGG
GGCCCGACGATTGCCGGGCCCGTTCTGGAACATCTGCCGGCCAGTGGCCGGCACTACCCT
CAGATCACCGTATGCTCTTGCGGGTGAACAGGTTGACGATCGCCAGCAGGATCACCGCAC
CGATCAGCGAGAACAGGAAGGTGCGGAGGGTGATCGCTTCGTTGATGCCGCCGCCGAACA
GCCAGCCGGAAATCAGCGCGCCGACGATGCCGACCACGATGTTGAGGATGATGCCCTGCT
GGGCATCGCGCTTCATGATGATGCTGGCCAGCCAGCCTACGATGCCGCCGACGATCAGCC
AGATGATGATGCCCATGATCGAACCTCCGGTGGGGAACTGTGACCAGTTGACGCGCAGGG
CTGTGAACCCGTCGTGGAATTGCGTGATGGGCGTGTGCGGATGAGCCTGCCAGCCACCCT
CGATGGCCCGTGGCGCTTCGGTCCGGTGACGGTCTGGCGGCGCCCGCATGTGCCGGGCCA
GCGTGGTGAACCGCAGGCGCGGCAGGTGCTGGCACAGGCATTGGGCGCCGACCCGCAGAC
GCTGCCGCTGGTCCGTGATGACAAGGGCCGGCCGGAACTGAGCGGCCCGTTGGCCCACTA
CGGCACCGGCTGGAGCCACAGCGGCGAGGTGCTGCTGGTGGCGCTGGGCGAAGGCGTGCG
GCTGGGCGTGGACCTGGAGCTGCTGCGGCCGCGACCGCGCCTGCTGGAGATCGTGCGGCG
CTTCTTCCACCCACAGGAGGTGGCCTGGCTGGAACGCCTGGATGAGGCCGGGCGCGAGCA
CTGGTTCTTCCGCGTGTGGTGCGCCAAGGAAGCGATGCTGAAGGCGCACGGGCAGGGCAT
CTCGTTCGGCCTGCACCGCCTGCAGCTGGCGCCCGGGCCCGATGGCGCCCTGCACCTGCG
CTGGTGCGACCCGGAACTGGGCGAGGCCGCGCGCTGGCACCTGCACGAGTGGCAGGCCAG
CGGCCAGTTCCGCGCTGCATTGGCCTGGTATCCACACTGAAGCGGGGAATCGGCGCGCAA
AACCGGCGATAATGCCGGCATGAGCGAACACCCACTTCCCGCCAGCGTGTCTGCCACGCT
GGAACAGGGCCTGGCCAGCATGGGCCTGGACGCCGCGCTGGCGCCGCCGTTGCTGCGCTA
CCTGGCCCTGCTGCACCGCTGGAACGGCACCTACAACCTCACCGCCATCCGCGACCCGCA
GGAGATGGTCACCCGCCACCTGCTCGACTCGCTGGCGATGCAGCCGTTCGTGGCCGACGG
CAGCCTGGCCGACCTTGGCACCGGCCCCGGGCTGCCCGGCATCCCGCTGGCGATCGCCTG
CCCGGGCCTGCAGGTCACCCTGGTCGAGAGCAACGGCAAGAAGGCGCGCTTCATGCGCGA
AGCCGTGCGCCAGCTCGGCCTGGGCAACGCCCGCGTGGCCGAGTCGCGCGCCGAGGCGCT
GGACGAGGCCGGCCGCTATGACCAGCTGACCGCGCGCGCGATGGACACCCTGGCCGGCAT
CGTCCGCGTCGGTGGCCACCTGCTGCGCCCCGGCGGCGTGTTGCTGGCCATGAAGGGCGT
CTACCCGCATGAGGAGATCGCGGACCTGCCGGCGGGCTGGCAGGTGCGCGAGGTGACCCC
GTTGAGCGTGCCCGGCCTGGCCGGCGAACGCCACCTGGTCACTGTTACAGGCCCCTGATT
CCCGCCGCCAGCCCCTTGTGGAACAACGGGTTGGCGATCCACGATTTCCGCAAGGGGCCG
GTTGTACGCATAATGACCGGTCCCAGCACACGTCGACGAGGCACACCCGCATGGCCCGCA
TCATCGCCATCGCCAACCAGAAGGGTGGCGTCGGCAAGACCACGACCGCCGTCAACCTGG
CCGCTTCCCTGGCCAACGCACCCAAGCGCGTGCTGTTGGTCGACCTGGATTCGCAGGGCA
ACGCGACCATGGGCAGTGGCGTGGACAAACGCGAGCTGGCCGCCTCCACCTGTGACCTGC
TGCTCGGCGAGAACAGCGCTGCCGATGTACGCGTGCAGACTGCCGAGGGTTACGACCTGC
TGCCCGGCAATATCGACCTGACCGCCGCCGAGATCCAGCTGATGGGCCAGAGCGAGCGCG
AGCAGCGCCTGAAGCGCGCGCTGGCGCCGATCCGCGACGAGTACGACTACATCCTGATCG
ACTGCCCGCCGGCGCTGTCGCTGCTGACGCTCAACGCGCTGGCCGCCGCCGACTCGGTGA
TCGTGCCGATGCAGTGCGAGTACTACGCGCTGGAAGGCCTGAGCGCGCTGGTGGAAACCA
TCGAAGCGCTGCGCACCAGCCTGAACCCGGCGCTGGAGATCGAAGGCGTGCTGCGCACCA
TGTTCGACGTGCGCAACAACCTGGCCAACGCAGTGTCGGCCGAGCTCACCGAGCACTTCG
GCGACCGCGTGTTCCGCACCATCGTGCCGCGCAACGTGCGCCTGGCCGAGGCACCCAGCC
ATGGCCAGAGCATCGTCGGCTACGACCGCGCCTCGCGCGGTGGCGTGGCCTACCTGGGCC
TGGCCGGCGAGATCATCCGCCGCAACAACGAACGCAACAAGGCCGGCAAGGCCGTGGAGA
TCGTCTGATGACCAGCAGCAAGCCGGCAGCCAAGAAGCGAGGCCTCGGCCGTGGCCTGGA
TGCGCTGTTGGGCCCGAAAGGCGCGGTCAGCCAGGTGCAGGCCACCACCGCGGTGATCGA
GCCGCTGCCGGGTGAAGTGCTGCGCAAGTTGCCGGTCGGCCAGCTGCAGCCGGGCAAGTA
CCAGCCGCGCCGCGAGATGGACGAGGGCAAGCTGTCCGAGCTGGCCGACTCGATCAAGTC
GCAGGGCGTGATCCAGCCGATCCTGGTGCGCCAGCTGCCGGCAGGCAACTACGAAATCGT
CGCCGGTGAACGCCGTTGGCGCGCATCGCAGCTGGCCGGCCTGGACGAAGTGCCGGTGGT
GGTGCGCGAGCTGGAAGACCGCACCGTCATCGCGATGGCGCTGATCGAGAACATCCAGCG
CGAAGACCTCAACCCGCTTGAAGAAGCCGAGGCGCTGCAGCGCCTGATCAGCGAGTTCAC
CCTGACCCATGCCGAGGCCGCCGAGGCCGTCGGCCGCTCGCGCGCGGCGGTGTCCAACCT
GCTGCGCCTGCTGGAGCTGCCGGTGGCGATCCGCCTGCTGCTGGAAACCCGCCGCCTGGA
AATGGGCCACGCCCGCGCGCTGCTGACCCTGGCTCCCGAGCTGGCCGGCAAGCTGGCCCA
GGAAGCAGCCGATGAAGGCTGGTCGGTGCGCGAGGTCGAGCGCCGTGCGCAGGCCTTCGC
CGCCGGCAAGGTGCCGAGCAACCGCCCGGCGGCCACGCCGAAGGTGCAGCAGGCTGATAT
CGCCTCGCTGGAGACCGAACTGTCCGAAGCATTGGGCGCCAAGGTGGCGATCAATCATGG
CCGCGGTGGCAAGGGCAAGCTGATCATCCACTACACCGACCTGGATACCCTGGACGGCGT
GCTGGAAAAGCTGCGCACGCGCCAGGGCTGAGCCCGGCGCAGTGACAGTGGCGCGGCCCG
TTCCTGCCGTGTCCCGCCAATGACAGGGAACGTACCGCCGCGCGCGCCGAGGGAATGCAC
TGCCTTCCGGTCCGTGGCCTCATCCAGGGAGCAGGACATGAGCAACGAATACGAGGACGT
CAGCCCGGACGGCACCCAGATACTGGTACATCGCCGCGAAAAGGACTTCGTGCTCGCCAC
CGGCGAAGAACGCCACATCGAGGCGATCAGCGCCCACCTCGAACGCCATCTGGGCCCGGT
ATCCGGTGTCTTCCACGAGATCATCTCCGACCTGGTGCACATCGACGTGCACGTGGTGCC
GGCCAATGACCACTGCCCTTACCTGCGCCTGGTCACCTCCGGCATGAGCGACCTGCCGAT
GACCGTGCCCGCCGAGGTGGACGCGGACGTGCCGCGCTACATGGAACTGATGGTGACCCT
GCCGGCGGACTGGCCCATCTCCCAGGACGCCTTCGAGGACGAGCGCAATTACTGGCCGGT
GCGCCTGCTGAAGGGCATGGCGCGGTTGCCGCACGAGTACGACACCTGGCTGGGCTTCGG
CCACACCATTCCCAACGGCCATCCCAGCGAGCCCTATGCGCCGGGCGTGGGCTTCGACGG
CGCCATCGTGCTGACGCCGGTAACCACCCCGGAGGACTTTGCCACGCTGGAACTGGACGA
CGGCAAGACCATCAGCTTCATGAGCCTGGTCCCGCTGTACCCCGAAGAGATGGACCTGAA
GCTGAGGAAGGGCGCCGAGGCGCTGCTCGACCGCTTCGACGCGAAGAAGATCCAGGATGT
AATCGAACCCGGCCGCACCAACGTGGCGAAGAAGCGTTTCGGTTTGTTCTGAGACCGGTA
ACATCAGGGGCCTGAACTTCGTTTCCAGGCCCCTGCCATGACCATCCTGCTCACCGGCGC
TGCCGGCTTCATCGGTGCCTACACCGCCCGCGCACTGCTGGAGGCCGGCCAGGCCGTGGT
CGGCCTGGACAACTTCAACGATTACTACGACCCGCAGATCAAGCGCGACCGCGTGGCCGC
GCTGTGCCCGTCGCTGGACCTGCGCGTGCTGGACCTGACCGACCGCGAGGGCCTGGCTGC
GCTGTTCGATGAAGTGCAGCCGACGGCGGTGATCCATCTGGCCGCCCAGGCCGGCGTGCG
CTATTCGCTGGAAAACCCGCACGCCTACGTCGACAGCAACCTGGTCGGCTTCGTCAACAT
GCTCGAACTGTGCCGCCACCGCGGCGTGCAGCACCTGGTGTATGCCTCCAGCAGCTCGGT
CTACGGCGATTCGGCCACGCCGCCGTTCTCCGAGGACCAGCGCGTAGACCAGCCGCGTTC
GCTGTACGCGGCGACCAAGGCGGCCAATGAGCTGATGGCCCATACCTACGCGCAGCTGTA
CGGCCTGCATGCCACCGGCCTGCGCTTCTTCACCGTGTATGGCCCGTGGGGCCGGCCGGA
CATGGCACCGCTGCTGTTCTCCCGCGCGGTGCTGGCCGGGCGGCCGATCGACGTGTTCAA
CGAAGGCCGCATGCAGCGCGATTTCACACATGTCTCCGACATTGTGTCCGGTATCCTCGG
CGCCCTCGCGCATCCGGCCGACGGCCCGGTGCCGCACCGGGTGTTCAACCTCGGCAACCA
TACGCCGGTCGAGCTGGAGCGCTTCATCAGCGTGATCGAGCAGGCCGCCGGCCGCCCCGC
GCAGAAGGTGTACAAGCCCATGCAGCCCGGCGACATGGTGCGCACGATGGCCGATACCCG
GCGCGCACATGACGCTTTCGGCTTCGATGCGGTGACCCCGATCGAAGAAGGCCTGCCGCC
TGTGGTGCAGTGGTGCCGCGAGTATTTTGGCGATCGCGCCTGAGGATGGATCCTCACGCC
GCGGGGTTCATCTTCGGATAACCTCGGCAGCGGAGAATGCGCGGTCTTTGTCCCCCCTTT
GGCCGAGTGCCTTATGAGCCAACCCGAGCTTTCCGTTGTCGTCCCGGTATTCAACGAGCG
CGACAATGTCGCCCCGCTGGTCGCCGAAATCACCGCCGCGCTGCGTGGCCGGCTGCCGTT
CGAAATCGTCTACATCGACGATCACTCGCGCGATGACACCCTGGCGGTGCTGCAGGGACT
GAAGGCGACCACCCCGGAACTGCGCGTGCTGCACCATGTGAACCAGAGCGGGCAGAGCAC
CGCGGTGCGCACCGGCGTCAAGCACGCGCGCGCGCCGTGGATCGCGACCCTGGATGGCGA
TGGCCAGAACGATCCGGCCGATATCCCCAAGCTGCTCGCCGCACGCGACGCCGCCGAGGC
GCAGGTGAAGCTGTTCGCCGGCTGGCGCGTCAACCGCCAGGACAGCGGCAGCAAGCGCTG
GGCCAGCAAATGGGCCAACGCCATCCGTGCACGCATGCTGCGCGACGATACGCCCGATAC
CGGCTGCGGCATCAAGCTGTTCGAACGCAGCGCGTTCCTCGACCTGCCGTACTTCGACCA
CATGCACCGCTACCTGCCGGCGCTGATGCAGCGCGCCGGCTGGAAGACCACCAGCGTGCC
GGTCAACCACCGCCACCGTACCGCTGGCGTGTCCAAGTACAACAACCTCGGCCGCGCGCT
GGTCGGCATCCGCGACCTGCGTGGCGTGGCCTGGCTGATCACCCGCAGCAAGCGCACCGC
GGTGGAGGAGCGCTGATGGATCTGGAGCTGCATTGGCTCGACCAGCCGCTGACCTGGCTG
TACTGGACCGGCCTGCACGTGACCGGCTGGAAGCTGATCGGCTATACCGGCGCGCTGATG
TTCGGCGGCCGCTGGCTGGTCCAGTTCGTCGCGTCCAAGCGCGCCGGCAAGCCGGTGATC
CCGCGCCTGTTCTGGTACATGAGCGTGCTCGGCAGCCTGATGACGCTGAGCTACTTCCTG
TTCTCGGCCAAGCAGGACTCGGTGGGCGTGCTGCAGAACCTGTTCCCGGCGTTCACCGCG
CTGTACAGCCTGCACCTGGACATCAAGCACCGCGGCTGGAAGCGCGACAAGGCCAGCCAC
TGAGGCCCCGGGGGTCGGATCCCTTTCCATGGGAAAGGGCTCTGACCCCGTCCGGATCAC
CCTGTCCGGATCCGCGGCGCATCCACGCATGACGTGGGTCTACTGCGTACCTGGCTACCG
GGGCCCCGGTCTGCTGCGCAGGCAGGACCTTCGTCCCATGCCACGGGCGATGGGCGGTGC
CATGATCGGGGTCTGCCTTCCCGGGAACCTGTGCTCGTGAAAACCCGTCTTGCCGTTGCC
CTGCTGATCGCCCTGTCCGCCCCTGCCGTGGCCCTGGCCGCGCCGCCCGCCACCGCCGCA
CCGTCCGGCGTGGCCACTGAATCGCCCGCCGACGCCGCCTTCCGCGCGCTGTACGAGAAG
GAATGGAAGTGGCGCCAGCAGGGCGGTGGCGAGGCCAGCGAGGACGAGGACGCCCCGGCC
AACGCCACCCGCATGCCCGACGTCGGCCCGGCCGCGCAGCAGGCGCGCCTGAAGGTGTGG
GATGAGACCCTGGCCGCGCTGAAGAAGATCGACCCGAAGACCCTGTCGGCCGACAACCAG
GTCAACTACGCGATCTACCACGACCAGGTGTTCAACCTGGCCGAAGAGACGCGCCTGCGC
GGCTACGAGATGCCGTTCAACGCCGATTCCTCGTTCTGGTCCAACCTGTCCTTCATGGCC
CGGCGCGAGATGAAGACCGTGCAGGACTACCAGAACTACATCGCACGCCTGAATGATGTA
CCGCGCTACTTCGGCCAGCAGACCGAGAACATGCGCGCCGGCCTGAAGCGTGGTTTCAGC
GTGCCGCGCGCGGTGCTCGATGGCCGCGAAGTGTCCATCGCCACCGTCGCCGAGCTGAAG
GACCCGACCGAGTCGCCGCTGTACGCGCCGTTCAAGAAGCTGCCCACCACCATCCCGGCC
GCCGAGCAGGCCAGGCTGCAGGCGCAGGCGCGCGAAGCAATCAGCGGCAAGGTGGTGCCG
GCGTTCCAGCAGCTGCGCACCTTCTTCGTCAACGAGTACGTGCCGCAGGCGCGTACCACC
CTGGCCGCCGAAGCGATGCCCGATGGCAAGGCGTACTACCGGCAGCAGATCCACGAGTAC
ACCACGCTGGACCTGTCGCCGGACGAGATCCACCGCATCGGCCTGGATGAGGTCGCGCGC
ATCCAGAAGGAAATGAACGACATCATCAAGCAGGTGAAGTTCAAGGGCAGCTTTGCCGAG
TTCCTGACCTTCCTGCGTACCGATCCGCAGTTCTATGCAAAGACACCGGAAGAGCTGCTG
TCGCGTGCCGCGTGGATCTCCAAGCGGGCGGATGGCCAGCTGGGCAAGTACATGACGTTG
CCGCGCGCGCGCTTCACCATCGTGCCGGTGCCGCCGGACATCGCACCGTTCTGGACGGCC
GGCCGCGGTGGCATGGGCACCTACTGGCTCAACACCTACAACCTGCCGTCGCGCCCGCTG
TACAACCTGCCGGCGCTGACCCTGCATGAATCCGATCCGGGCCACTCGCTGCAGGGCGCG
ATCGCCGCCGAGCAGAAGAACCTGCCGGAGTTCCGCCGCAACGCCTACATCTCCGCCTAT
GGCGAAGGCTGGGCGCTGTACTGCGAGAAGCTGGGCGTGGAGATGGGCATCTACGAAACC
CCATACGAGGATTTCGGCCGCCTGACCTACGAGATGTGGCGCGCGGCGCGCCTGGTGATC
GACACCGGCGTGCACAGCAAGGGCTGGACCCGCGAGCAGGCGTTGGCCTACCTGCGTGAC
CACACCGCGCTGAGCGAGCATGAAGTGACCACCGAGGTGGACCGCTACATCTCCTGGCCT
GGCCAGGCGCTGAGCTACAAGCTGGGCGAGATCGCCATCGTGCGCCTGCGTGCGCAGGCC
GAGAAGGAGCTGGGCGACAAGTTCGACATCAAGGGCTTCCACGACACCCTGCTCAAGCAG
GGCTCGGTGCCGCTGCCGGTGTTGGAACAGCAGATCCAGGCCTACATCGCCGAGCGCAAG
AAGGCCTGACCGTGCAAGGGTAGTGCCGGCCGCTGGCCGGCAACCCGACCCGGTCACGGG
GTCGGATCCCTTTCCTGTGGAAAGGGCTCCGACCCCCTCTCGCCTCACCCCACCGGCCGC
GGCTTGGCCACCCGTGCTGCGAAGGTCGGCAGCACCAGCAGGGTCAGCACGGTGGCGGTG
ATCAGGCCACCGATCACCACCGTGGCCAGCGGCTTCTGCACCTCCGCACCGGAACCGCTG
GCAATCGCCATCGGGATGAAGCCGACGATCGCCACCAGCGCCGTGGTCAGCACCGCGCGG
ATGCGGCTGGAGGCACCGTTGATCGCCGCCTGCAGCGGCAGGTCGCCGGCATCCAGGCGT
TCGCGGATCGCCTGCATCAGCACCAGGCCGTTCAACGTGGCCACGCCGGAGACGGCGATG
AAGCCAACTGCCGCCGATACCGAGAACGGCATGCCTCGCAGCAGCAGCGCGAGGATGCCA
CCGACCAGCGCCAACGGCACGCAGCTGAACACCAGAATGGCTTCCTTGCCGCTGCGCAGG
GCCATGAACAGCAGGCTGCCGATCAGCAGGAACACCACCGGCACCACGGTTGCCAACCGC
TTCTCCGCGCGCTGCAGGTTCTCGAACTGACCGCCCCAGGTCAGGTAGGCGCCCGGCGGC
AGCGCCACGTCGGCCACCGCAGCCTGCGCCTCGCCGACGAAGCCGCCCAGATCGCGACCG
CGCACGTTGGCCTGCACCACCACGCGGCGGCTGCCGTTGTTGCGGCTGATCTGGTTCGGC
CCTTCGCTCACGGTAATGCGCGCCACCGACGACAACGGAATCACGAGCCCCGATGGCGTG
GCGATCGGCAGCGAGGCCAGCTGGTCCGGATCGTTGCGCGAGGCATCGTCCAGGCGCACC
ACCACGTTGAAGCGACGGTCGCCTTCGAAGATCTTGCCGGCCGTGGTACCGCCGATGCCG
GTGGACAGCGCATCACTCACATCTGCAGCGCTCAACCCGTACTGTGCCGCCGCCACGTGG
TCGATCGCCACGTTGAGCGTGGGCAGGCCGGAGATCTGTTCCACCCGCACGTCGGCCGCG
CCATCCACCGCACGCAGCTTCAACGCCACCTGGTCGGCCACCTTCTGCAGCTGGCTGAAG
TCATCACCGAAGATCATTACGGCCAGGTCGGTACGCACGCCGGAAATCAGTTCGTTGAAG
CGCAGCTCGATCGGCTGGCTGAACTCGAAGCTGTTGCCCAGCTGCTGCCCGGCCAGTTTC
TCGAAGCGCGCCACCAGTGCGTCCTTGGCCAGCGTCGGATCTGGCCAGTCCTTGCGTGGC
TTCAACACGATCACGCTGTCGGAAATGTTGGTCGGCATCGGGTCGATCGCCGCCTCGGCG
GTACCGGTGCGCGAGAACACGGTTTCCACTTCCGGCTGCTTGGCAATCGCCTTTTCCAGC
GCCAGCTGCATTGCCAGTGACTGCTCCAGCGAGGTCGATGGCACGCGCAGGGCCTGCATC
GCCACGTTGCCTTCATCCAGGGTCGGCATGAACTCGCGGCCCAGCAGCGAGAACGCGCCG
ATGCCCACCACCACCATCATCACCGCACCGGCCAGCACCGTGCGCGGGTGCGCCACGGCC
TTGCGCACCACCGGTTCGATGCGCGCACGCAGCACGCGGATCAGCCTGGTTTCGTGCTCG
CCGTCGTCCGCGTGCGCATCGCCGTCCTTCACCTTGGGCTCGCGCACCAGCAGCGCGGCC
ATCGCCGGCACGAAGGTGAAGGAAAACAGGAAGGCACCGACCAGGGCCAGCATGAACGTG
GCCGCCATCGGGTGGAACGTCTTGCCCTCCACGCCCTCCAGCGTGAGGATCGGCGCGAAC
ACCAGCAGGATGATCAGCTGGCCGAAGGCCGCAGGGCGCGCCATCTTAATGGCCGAATCG
GCGGCTACGCGCAGGCGTTCCATCGCGGTCAGCGCACGGCCCAGTTCGGCGCGGCGCTGG
CCCAGCATCAGCAGTGTCGACTCGACCACGATCACCGCACCGTCCACCAGGATGCCGAAG
TCCAGCGCACCCAGGCTCATCAGGTTGCCACTGATGCCGAAGCGGTTCATGCCGATCACT
GCGAACAGGAACGACAGCGGAATCACCAGCGCGGTGATCGTTGCCGCACGCAGGTTGCCC
AGCAGCAGGAACAGCACCACCACCACCAGCAGCGCGCCCTCGGTGAGGTTCCTGGCGACG
GTCTTGATGGTGGAATTGACCAGCACGCTGCGGTCCAGCACCGGTGCCGCCACGATGTCG
GCCGGCAGTGACTTGTTTACCTGTTCCAGGCGCGCGGCCGCTGCCTGGGCCACGGTGCGG
CTGTTGCCACCGGCAATCATCAGCGCGGTGCCCAGCACGGCTTCATGGCCGTTGCGGCTG
GCCGCACCCAGCCGCGGCGCGCGGCTCAGTTCCACCGTGGCCACATCGGCTACGCGTACC
ACCACGCCATTGCGGGTCGCCACCGGGGCCTGTGCCAGGTCGTCGGTGGTCAGCGCCAGG
CCGTCGGCACGTACCACCAGGCCCTCGCCGGCACGCTGTACGAAGCCGGCACCGGCCTGC
ACGTTGGAACGCTGCAGGGCAGTGACCAGGTCGGCCAGGCCGAGGCCATGCGCGGCCAGT
CTGGCGCTGTCCGGATGCACGCCGTATTCCTTGACGTAGCCGCCAACCGTATCGACGCCG
GCCAGCCCCGGGCTGGAACGCATCTGCGGCGCGATGATCCAGTCCTGCACGGTGCGCAGG
TAGGTCGCACGTTCTTCGGGCGTACGCAGCAGGTTGCCTTCCGGTGTGCGGTAGACCTCG
CCGGCCTGCCAGCCCGCTTCATCGGGTTTGGCCAGTTTGGCCGGATCGAACGCGGTGAAG
TCCACCGTCCACATCAGCACCTCGCCAAGGCCGGTGGTGACCGGCGACAGCATCGGTGAT
GCACCATCGGGCAGGTCTTCCGATGCCTCGCGCATGCGTTCGGCCACCTGCTGGCGGGCG
AAGTAGATGTCGGTGGCATCGGTGAAGATCGCGGTGACCTGCGAGAAACCATTGCGCGAC
AGCGAACGCGTGGTGGTCAGGCCGGGGATGCCGGCCAGCGCGGTTTCCAGCGGATAGGTC
ACCTGCCGCTCGATCTGCTCCGGTGTCAGCGCCGGTGCCACCGTGTTGATCTGTACCTGA
CGGTTGGTGATGTCCGGCACCGCGTCGATCGGCAGCTTGCCCAGCTGGAACAGGCCCACC
GCGGCGATCAGTGCGGCCATGAACACCACCAGCCAGCGGTGGCGCACCGCTGTTTCAATG
ATCAGCTTGAACATGGTCGCCTCCTCAGTGGCCGTGCTCGGCTTCGCCCTTGGCCAGCTC
GGCCTTGAGCAGGAAGGCATTGGCACCGACGATGCGCTCGCTGCCGGTCAGCCCAGCGAG
GATCTCGATGCGGTCACCGGCACGGCGCCCGGCCAGGACCGGCTGCGCCTTGAAGCCACC
TTCGACGGCGACAAACACCGCGCTGCTGCCATCAACCTTCTGCACTGCATCGGCCGGGAC
GCTGAGCGAGCCGTCCTGGCCTTCGGTGACCACCACGGCCGAGACCGGCGAACCGGCCGG
CGGCAGCGACGCATCCACCGGCGTGGCACGGATCACCGCGACGCCGCCCTGCTGGCGCAC
ATCGGCGGCCGAACCGGTGACGGTGGCGGTGAAGCTGCCACCCGGCACGCTCACTTCCAG
CGTCATGCCGGGCGTGACCTGTGCGGCCAGCGCCGGCGGTGCGGTGAACACCAGCTCGTT
CATTGTCGGGTCGGCGACATCGGCGACTGCACTGCCGGCGGCGACTACACCGCCCGGAGT
GACCTGCACGTTGCCGACGATTCCGGCCACCGGGCTGGTGATGCGCACGCGGCCACTGGC
ATCGGGCGCACCGTTGGCAGCGGCCTGGGCCTGCGCGGCAGCGGCCTGGGCCTGTGCCGC
CAGCGACCGTGCGCGCGAGGCTTCCATCTCCTGGCGGGCAACCACGCCCTGGTCGACCAG
CGCCTTGTCGCGGCCATAGGCCAGGCGCGCGGCCTCGGCCTCGGCCGAGGCGGCCAGCGC
ATTGGCGCGGAACACCGCCGCTTCGCCGCTGACCACGATCGCCAGTGCCTGGTTCTGCTT
CACCGCGGTGCCCGGTGCGACCAGCACGCGTTCGACGCGGCCGGTCACGGTCGAGGCCAC
CGAGGCGCGTGCACCGACCGACGGTTCGACCCGGCCGGACAGGCGCGTGGAGCTACCGCC
ACCACGACCGACCGCGACCACTTCGATACCGGACGCCTTGATCTGCTCAGGAGTCAGCTG
CACGACACCCTCATCGCCATCGGCGGGCGCCTTTGCGGATTCGGCCTTGGCCTCCTTGCT
GTCGGCGGCATGGCCGTGGCCATCGTCGGTGCCGGCCTTGGCCGCAGCCGGGTCTTCATT
GGCAGGTGTCTGCGCGTTGCCGGCGCAGCCGGCCAGCAGCGCGGCCAGCAGCACGCCGCC
GATCAGCGGGAAAGTACGGGAGAGCGTCATGGGACCTCCACAAAAGGTGCGCGCCCTTCA
AGGCGGGCAAGATCGATTTCCGCGGCGACGCGCGACAGGCGCGCATCCACGGCGGTGCCG
CGGGCGGCGATGAGGGCGCTGCGCGTGCTGCGCAGTTCCAGCTGCGAGATGCGCCCGGCG
TCGAAGCCGATGCGGGCCAGGCGATACGCCTCTTCGGCGGCGACCACGCTTTCATCGGCG
GCGCGGGTACGGCTGCCGGCGGCCTTCAAACCGGCCACCGCGGAGAGGCGTGCCGCCTCG
CTGTCGCGGCGCTGCTGGTCCAGGCGTGCCTCGGCCGCGCGCTGGTCGGCATTGGCGGCG
CGGATGCCCCCGCGGTTGCGGTCGAACAGCGGGATGCTGAGGCTGACCCCGAGGTTGTAG
GCGCGCTCGCCCCCCTCGCGGAAGCGGGTCTGCGCGGCAGTGACGCTCAGGTCGGGCAGG
GCGCGCTTGCGCTCCACGTCGACCAGCTTGCCCGCCGCATCCGCTTCGGCTTCGGCGATG
CGCACCGCCAGCGCGGTATCGGTGGCACCGCGTGGCAACGGCGGCGCGCGGTCGAGCAGG
CTGTCGCCGATCGACTGCACCGGCGCATCCAGCAGCGCGGCACCGGCCAGGCGGGCCAGC
GCGGCATCGCGGAAGGCCTGCGCCTCATCCAGCGCGGCGCTGGCGTTGGCGACTTCGCTC
TGCGCCTGCACGGCGCGCAGCTGCGGCTCGCGGCCCTGCTTGACCATCGCGTTGACCGCG
TTGGCGTCAGCGCGGGTGAGGCTCAGTGCTTCTTCGGCCAGGGTGTAGCGGCGCAGTGCA
CTTTCCGCCTGTGCATAGACCACCGCCAGCTGGCTGGCCACGTCGCTGCGGCTTTGGGCA
CCACGCAGGTTGGCGGCCTGTGCCTCGGCACGGGCGGCACGGACACGCGCGCCACGCTGG
CCCCAGACCTCCAGCGGCTGGGACAGGGTGAGCACGGTATCGGCCTTGCCCATGCCGCCA
TAGGAGCCGGTGCCCCAGGCGTTTTCGGCGGAGTAAGAGAGGGAAGGGTTGGGCAACGCA
CGGGCCTGGTCGGCGCGCGCGTCGGCGGCCTCGGCCAGCGCCGCACCGACGCGGGTGCCG
GGCAGCTGGTCCAGGCGTTCAAGCAGGGTGTCGTAGGAAGGGGCGGCTTGCGCCATCACC
GATGCCGCCGGGGCCAGGCCCAGCAACACGGCGACGACCCGCCCGGCCGCACGCAGCGGC
CGACGTGTCAGGGTCGACATGAAGAATTTCCGGAGGTGAGGGGAACCGAAGCCCGCGAAT
GCGGGTCGCGCTCAACTCACGCCCGGGGAGGACGCGTCAGTTCATCCTGGGCGACCGCAT
AGGTCGCCGCGTCGCCGGCATTCATCCAGCGCGCCGGAAGCGGCGCACCGAAGGCGGCGA
AGGTACTGGCCGGCAGGCTCAGATTGGAGTGGTGGCAGTGGTTGTGGCCACAGGCACCGA
CGTGCTTGCCGTCGGCATCGCCATCGGCATCCGGTGCGGACTCCACATGCACCGTGCTGG
CATGCGGTTCCACCGTGCAGGCCAGCGCGTCGGCCACCGGCACGACCACGAATGCCGCCA
TCAGCAGCATCAGCAGGGTCGAACGGAGGTGGCGGGTGATCCAGCGCATGGACGGCAGGC
TAGCAAGCGGTTTTCGCCGGATACAATATCAATGGACGCTTCGGGAATTCGTCGGAATCT
CCCGTTCAGCTGGGCCGGGCGCGGGGTCGGATCCCTTTCCTCCGGAAAGGGCTCTGACCC
CACCACACCGTTCGGGTGCGCCGCGCACATGTGCTCAGGTAGGTGTCGACCTTGGTCGAC
ACGCTTTTCGACCCCACCGCGTTGCCGGCCAGCGGCCGGCACTACCCGTATCACGGCAGC
TTCGCGATCACCTTGATCTCGAACTGGAACCCATACAGCCAGGTCACGCCGATACCGGTC
AGGGTCGGGTGCGGCGCCTCGCCCCAATACTCCGGCACGATTGCCCAGGCCTTCTCAAAG
TTCTTCTCTGGATCGACCAGGAACACGGTCACGTCGATCACGTCATCGAACGTGCAGCCG
GCAGCAGCCAACACCGCATTGAGATTCTCGAAAGCGCGGCGCACCTGCGTTTCGAAGTCT
GGCTCGGGCGAGCCGTCCTCACGGCTGCCGACCTGGCCGGAGACGAACAGGAAGCCATTG
GATCGGATCGCCGGCGAGTAGCGGTTGCGCTCGTAAAGCGCCTGGCGGCCGACGGGGAAA
ACGACATCACGCTGTGACATGGGGAAGATCCCGTGGGAGAGAACGCCATCCTCCGCGCCA
GTGCTGTCTGGATAAACCGCGATGATCGGCCTAGATTGATTGCCAATCCCAAACAATCTT
GACCCGCCATGGACCGTTTCGAGGCAATGCGCGCCTTCGCCCGGGTGGTGGAAACCGGCA
GCTTCACCCGCGCCGCGCAGACCCTTCAGATCAGCCGCACCACGGTCACCCAACTGGTGC
AGCAGCTGGAGGCGCACCTGCGGCTGCGCCTGCTCAACCGCACCACGCGCCGGGTCAGTG
TCACCGCTGACGGCGCGGCCTACTACCCGCGCATCGCCCGCCTGCTGGCCGAGCTGGAAG
AGGTGGAAGGCGGGCTGGGTGACGCGGCCACCCAGCCGCGCGGGCGGCTGCGCGTGGATG
TGCCCGGGCCGTACGCGCGGCTGCGGCTGGTGCCGGTGTTGCCGGATTTCCAGGCGCGCT
ACCCGGAGATGCAGCTGGACATCGGCGTGAGTGACCGCGAGGTCGATGTCATCGCTGACA
ACGTCGACTGCGTGATCCGGGGTGGCATCCCGGCCGACCCGGCACTGGTGGCGCGGCCGC
TGGCGGCGCTGCCGATCGGCTTCCACGCCAGCCCGGGCTATGTGCAGCGTTTCGGGTTGC
CGGCCGATCCGCGCGCGCTGGAAGGACCCGACCACCACATGGTCGGCTTCCTTAGTCCGC
GCAGTGGCCGGGCGCGGGTATTCAGCACGCAGCGCGGCGATGAACGCATCGAAGTGCAGG
GCCGCTATACGGTCGGCTTCGATGACGGCAACGCCTATCTGGCCGCTGCGTTGGCCGGGC
TCGGCGTGGTGGCGCTGCCCAGCTACATGGCTGATCCGCACGTGGCGCGCGGCGAGCTGC
TGCCGATGCTGCAGGACTGGCAGCTGCCGCCAATGCCGATGCACGTGATGTTCCCGCCGA
ACCGGCACATGAACCAGCGGCTGCGGGTGTTCATCGATTGGGTGGTGGAGGCGTTGGGTT
GATCGCGCGCGCGCATCTGTAGAGCCGAGCCCACGCTCGGCTGCTTCTGGCATCACCAAG
CCCGCGCTACGCGCGCCAGCCGAGCGTGGGCCCGGCTCTACCGGCATGCGAAAATCACCA
CAGCACGCAACAGGACACATCGCCACGCATGAGTCGCATCGTCGCACTGGATACCGAAAC
CACCGGCATCTCCCACCGCCTGGGGCACCGGGTGATCGAAATCGGTGCCGTCGAACTGAT
CGATGGCCAGCTCACCGGCCGCCAGTTCCACACCTACCTGCAGCCGCAGCGCAGGGTCGA
CTGGGGTGCACAGCGCGTGCATGGCATCAGTGATGCGATGCTGGTGGGCAAGCCACTGTT
TTCCAGCAAGGCCGCCGAACTGCTGGACTTCCTGCGCGGCAGCGAGATGGTCGCGCACAA
CGCCACCTTCGATGTGGGCTTCCTGGACAACGAGCTGCGTCTGTCCGGTATTCCTGGCAC
GCTGGCCCAGCATTGCCGCATCACCTGCAGCCTGAAGCTGGCGCGCGGGCGCTGGCCCGG
CCAGGGCAACAAGCTCGATGATGTGCTGCAGCGCCTGCGCATTCCCAGCCAGCGCGGCCT
GCACGGCGCGCTCAAGGATGCCCATCTGCTGGCGCAGGTGATTTCGCACCTGCGCTGAGG
CCTGGGCGCTGTTACACCGGCCGTAACCAGCGCTCGATCATCGCCACGCCACAGGCCACC
CCGTCCTCATGGCCCATCGCCACGCCCAGGGCCGCCGCGCGTGCGCGTGTTGCGTCGGTT
TCAACGAAGGTGATGGCTGCCGCCAGCGTTGCTGCATCCAGTCGCTTCGGTGACAACGGT
GCCGGTGCCACGCCCAACCGATACAGGCGATCGGCCCAGAAGAACTGATCCGCGGCGAAC
GGCATCACCAGCGAGGGAATGCCGGCGCGGCAGGCCGAATGCGTGGTGCCGCTGCCACCA
TGGTGGATGGCGAGTGCGCAATGCGGGAACAGTGCTTCGTGTGGCGTCGGGCCGAGCACG
AACACATCTGCTGGCAGCGCACCCGTCGGCAATCCGGCCCACCCTGGAAACAGCAGCACC
CGGCGCGGTGCCAGCGCCTGCAGCAGGGCCGGCAGCACGCGCTCGCGATCGAATCCGGTC
ATGCTGCCAAAGCCCAGATAGACCGGCGGCGGCCCGGCATCGAGGAAGGCCTGCAGATCG
GCTGGCGGCGTCCAGGGCGCATCAGGAAGCCGCCATTGGCCACAGGCGATGTGGTCGACC
GGCCAGTCCGCCGGTGGCGGCAGCAGCTGCGGCGAGATGCCATAGAGCATCGGCAGGCCG
GACCACAGCGCGCGACGCGGCGATTGCCCCAGTTGCTGGCGTGCCGCGTTGATCGGCCGA
CGGAACTGGCGCCAGATCAGGCCGTTGACCCACCCGTAGCTGGCCCGGTTCAACCAGCCC
GGCGAGCGTCCGGGTGGCAGGAACGGAGAGCGGAAGGCTCGCGTCGGGGTCAGCGGAATC
ATGCCGGTGCCGATGACCGGCAGACCCCGACGTTCGCCCACGCTCATGCCGACAAGGGCC
GCCAGTCCGCCGGTCAGAATCGCATCGCAGCCTTCGGCGGCGGCATCGGCCTGGCGCATC
CAGCCGCTGACATGCTGCAGCGCCATCCGTGCCAGACCGGTACTGGCGGCGGCAACACCG
TTGCCCCGCGAGACAAGGGCGACCACTTCGTCATGGATGTCACCCTCAAGGGCCGCGTGG
GGCACATCCAGGGCCTGCGCGCTGCCCAGGGTGCCGCCATCGGCCAGCAGTGTCACCGCG
TGGCCTGCGCTGATCAGCCCATGGCAGAGCATGGCCAGCGGACGCGTATCGCCTTCGGTT
CCGTAGGTCAGGGCCAGCAGCCGCATGGAAAGCTCCGCAGTGATCCGGGCCAGTATGCCG
GTTGGCGAAGTCCCCCCGCCCCGCCGGTCCAGTCCCCGCCTGTGGGTAACTTGCGCAAGT
GTTTGAACCCGTGCATAATGCGCGGCTCGCTGTGTCCGGTTTTCTACCGGGCGGCGCCCC
CGGGAGCACGTCCCCGGCCGCCCAACGCCAGCGTAACCCTTTGATTCTCTTGACGTGTGG
TGGGCAACCATCGAGGCCGCCGTCGCCCGGGCTACGGGCTGACAACTACTACTATCGAGG
TGCGCAATGTCCCGCGTATGCCAGGTTTCCGGCAAGCGAGTGCAGACGGGTAACAACGTC
TCGCACGCCAACAACAAGACCCGTCGTCGTTTCCTGCCGAATCTGCACGAGCGCCGTTTC
TGGGTGGCCAGCGAGAACCGCTGGGTCAAGCTTCGTGTTTCCGCGCATGCACTGCGCACC
ATCGACAAGAACGGCATCGATTCCGTTCTGGCTGAGCTGCGTGCGCGCGGCGAAAAGGTC
TGAGGAGTAAAGCATCATGGCAGGCAAGCGCGATAAGGTCCGTATGATTTCCTCGGCCGG
TACCGGCCACTTCTACACGACCGACAAGAACAAGAAGAACACCCCGGGGAAGATGGAATT
CCTGAAGTACGATCCGGTCGTGCGCAAGCACGTCCTGTACAAGGAAGGCAAGATCAAGTA
ATCCGCACGGATTGCTGGTCCCCGCGAAGAAACCCGCCCTTGTGGCGGGTTTTTTCATGC
CCTGCGTTTACCTGGTGGATACCGACCGTTCCGATGCTGCTGTGGTGGTGGTGGGTGCCG
ACCGTTGGTCGGCACTGGGCAGTCCCTGCGCACGCTGTCGCCAATGGCGCCATGCCTGGA
GCGAAGGGCCGAATGCGATAAGTGATTGTTCCTACCGGTTCGGGCGCCTCGCACGGTTCA
AATCGATTGGAACGACGGGCGTGGCCGTGCCCATGATGGTGAGCCGCTGCGGTTGCAGCG
GTCGGGCTTGCAATCCCGTGAAGTCAATCAATCAGTAGACTCGCCCGCCGTCGCCGGAGA
TCCCTCCGGCGACGGTTGGTGACCTATCCGCCTCTATGGCGGACGGTGCGAGGGGGCCTT
GCGCCCGCCGGTTCGTTTGCTGATTGATTGCTTCCCGGTATTGCAACCACGCATCGTCCG
CCACCTTCACGGTGGCCAGATCCGTTGAAGGAGGTTGCATGAACACCCCATCACACCGGC
AGGACCTGGAACTGGGCTGGCTGCGCCTGCAGCGCATGCTGCAAGGCATCGAGGGCATGG
CGCTGCTGCTGTGCGACCACCATCTGGCACTGGCCAACGGCGCGCCGTCGCCGCTGCCGG
AGGCGCAGCTGGAGCGGGCCGCACAGGCGATCGCCTGCATGGCGCTCAACGGCCGCCGCC
ATGCCGACGCGGTGCGGCGGCTGTGCGAGGTGCCGGTGCGGCATTGAGCCATCCTGTAGA
GCCGAGCCCACGCTCGGCTGCTGTGCGGTCGGACCGGAAGGCCGTCGAGCGCGGCTCGAC
TCCACAAGGGCCGGTGGGCAGAATGGCCCATCACCTCCCGACGGGCGACACGATGCTGTT
CGAGTGGTTGCTGGGTTCGTACCTGCTGCTGATCGACTGGCTGATCCGGCTGGTTGCACT
GTGCTGGATCCCCACCCGCACCACGCCGGGGGCGGCGCGTAGCTGGCTGCTGCTGGTCGG
CTTCGTGCCGCTGCTGGGCCTGCCGCTGTACCTGCTGTTCGGCCACCCATGGCTGTCGCG
CGAGCGCATCCGCCGCCAGGCCGAGGCCTCGCAGGTCATCCGCGAGGAACAGGCGCTGCA
GCATCGCCTGCGCTGGACACCGCAGCCGGACACCGCCAGCGCCGAGATCGTGCCGCTGGT
GCAGCGCCAGGGCGACTTCATGCCGGTGCACGGCAACGCCGTCGATCTGCTGACCGACTA
CGACGAATCACTGCACACGCTGATCGCCGACATCGACCAGGCCGAAGACCGCGTGCACCT
GCTGTACTACCTGATGTTCGACGACGCGGTGGGCGAGGCGATCGTCGAGGCCCTGCAGCG
TGCGGCTGCACGTGGCGTGCAGTGCCGCGTGCTGCTCGACGCGGTGGGCGCCAAGCGCGG
CCTGCGTGCCTATCGCAAGCGCCTGCAGGCGCGCGACATCGAAGTGCGCGCGATGCTGCC
CGGTGGCCTGCGCTGGCGCCGCAGCGGGCGCATGGACCTGCGCAACCATCGCAAGATCGC
GGTGATCGACAACGAAGTGGCCTATGTCGGTTCGCAGAACCTGGCCGGCCCGCAGTTCGT
GCCTGGCCACCCGAACCGCGAGCTGGTGGCGCGCGTGCGCGGCCCGGCGGTGGCGCATCT
GGAAGCGGTGTTCGCCAGCGACTGGTACATGGAAACCGGCCAGCGCCTGGACGTGATCGC
CGATGTGCCCGAGTGCAGCGACGACATCGCCACACAGTTGCTGCCCAGCGGCCCCGCCTA
TCCCTACAGCAACGCACGCGATGCGGTGGCGGCGCTGATCCACCTGGCGCGGCGCCGGCT
GGTGATGGTCACCCCGTATTTCGTGCCCGACGAAGCCACGCTCAGCGCCTTGCGCATTGC
GGCCTTGTCCGGCGTGCAGGTGCAGCTGATCCTCTCGGCCAGCAACAACCAGCGGCTGAC
GTCGTGGGCGCAGGAGGCCTACTACGACGAGCTGCTGCGCTGTGGCGTGCGCATCGCGCT
GTACGAGCCGCAGTTCCTGCATGCCAAGCACATGAGCGTGGACGAGGACATCGCCGTGCT
CGGCTCGATCAACATGGACATCCGCTCGTTCGCGCTGAATGCCGAAATCGGCCTGGTCTG
CTACGACCGCGCGCTGGTGCAGCAGCTGTGCGCGATCGAGGATGGCTACCTGCGCGAGTC
GCGGCAGCTGGACCTGCAGCAGTGGCGCAGCCGTCCCACGTGGCGGCGCAGCCGCGAAGG
CATCGCACGGCTGGCCGATGCGTTGATGTGAAACGGCGGCAACCGCCCGCTTCGGCAATC
CGGCCCGTCATCGCCGATGGCCTACAATCGGCGCATGACTGATTCACCGCGTAATGGCGA
ACTGGACCTGGCAATCATCGGTGGTGGTGCGGCCGGGGTGCTGGTGGCGATCCAGGTGTT
GCGCCAGGCCCAGGCGCCGCTGGCGCTGGCCATCTTCGAACCGGCTTCGCAGCTGGCGCA
GGGCATCGCCTATGCCACGCCGTGGCCGGAGCACCTGCTGAACGTGCCGGCGGCGAAGAT
GAGTGCGTTTGCCGACCAGCCCGGCGACTTCCTCGACTACCTGATGGCCGCCAACGCCTA
CCCGGGCGAGGCGCGCGAGGTGCTGGGCGAGCGTTACGTGTGCCGCCACTACTTTGCAGC
GTACCTGCAGCAGCGCCTGCAGGAGGCCGCCGCGGCCAGCCCGGCACAGCTGCAGGTGAT
CGTGCAGCCGGTACTGGGCCTGCAGCCGGATGACCACGGCTACCAGCTGGCACTCGGCGA
TGGCCAGACGCTGCACGCCGCACAGGCAGTGCTCGCCACCGGCAACAGCATGCGGCCGCT
GCCGGTAGCCGGTGCCGAGGCACTGCCCGCCGATGACGTGATCGAGGCCTGGGACTACGA
CGGCATACGCACCCTGGCCGGTGAGCAGGCCGTGGCCATCGTCGGCTCCGGCCTGAGCAT
GGCCGACACCGTGCTGGCGCTGGTTGCTGCCGGCCACACCGGCCCGCTGCACGTGATCTC
GCGCCATGGCCTGCTGCCGCTGCCGCATGCGCATGGCGGCCTGCCCGCGTTCGACCCGGC
TGCGCTGCTGCCGATGAGCCTGCGCCAGCGCCTGCGCGCGTTGCGCGGGTTCGCGCGCCA
GGCGCAGGCCGATGGTCTGCCGTGGCAGGGGGTAATGGACCGCATCCGTCCGCACGGGCA
GGCACTGTGGTGCAGCCTCGACGCGGCCGACCAGCGCCGCTTCCTGCGCCATGTGGTGCG
CTACTGGGACGTGCATCGCCACCGCATCGCCGAAGAGGTCGACGCACAGCTGCAGGCGCT
GATCGAAAGCGGCCAACTGCGTATTCACCGGTCCCGCCTGCAACGCGTCGGCCGCGAAGG
CGAAGCGCTGCGGCTTTCTGGCCGCGCTCCGTCTGGCAATGAACAGCACTGGACGATCGG
CGGCGTGATCAACGCCACCGGCGTGGAAACCCGCGCCAGCGCGCTGCGCAATCCCTTGCT
GCAGCAGCTGCAGAGCGATGGCCTGGCCCGCCCCGGCCCGCACGGGCTGGGTCTGGACAG
CACGGTGCCGGGCGACCGCCTGCGTGCCGCCGGTGGCCAGCCGCAGGCGCGGCTGGGCGT
ACTCGGCAGCCTGCGCATCGGCAGCCTGTGGGAAAGCCTGGCGGTGCCTGAACTGCGTCA
GCAGGCGCAGGCACTGGCCACCCAGGTGGTCGCAGGAGCCGCGACGGCGATGCCGTAAAA
TGGGGGTATGGATGTCTCCCACCTGCTTGATGGTCTGAACCCGGCCCAGCGCGAAGCCGT
CTCCGCTCCCCCCGGCCACCACCTGGTGCTGGCCGGTGCCGGTTCCGGCAAGACCCGCGT
ACTCACCCACCGCATCGCCTGGCTGCATGAAGTCGATGGCGTGCCGACCCACGGCATTTT
CGCGGTGACCTTCACCAACAAGGCGGCCGGCGAGATGCGCCACCGCATCGACGCACAGCT
GCCCCATGGCAGCCGTGGCATGTGGATCGGTACCTTCCACGGCCTGGCCAACCGCCTGCT
GCGCCTGCACTGGCAGGACGCGAAGCTGCCCGAAGGCTTCCAGGTGATGGATTCGGACGA
CCAGCTGCGGCTGGTCAAGCGCGTGGTGCAGGCGCTGGAGCTGGACGACGGCAAGTACCC
ACCCAAGCAGATCGCGTGGTGGATCAACGCGCAGAAGGACGAGGGCCGCCGCCCGCAGCA
CATCCAGCCCGAACCGCACGACGCGTGGCTGGAGACCATGCGCCAGGCCTACATCGAGTA
CCAGGCGCGCTGCGACCGCGCCGGCCTGGTCGACTTCGCCGAGCTGCTGCTGCGCGCGCA
CGAACTGCTGCGCGACAACCCGGCGCTGCTGTCGCACTACCGCGCCCGCTTCCGCGAGAT
CCTGGTGGACGAGTTCCAGGACACCAATGCCATCCAGTACGCCTTCGTGCGCGTGCTGGC
CGGCGATTCCGGCCACGTGTTCGTGGTCGGCGACGACGACCAGGCCATCTACGGCTGGCG
TGGTGCCAAGGTCGAGAACGTGCAGGGCTTCCTGCGCGATTTCCCGGGCGCGCAGACCAT
CCGCCTGGAGCAGAACTACCGCTCCACCGCCAACATCCTCGGCGCTGCCAACGCGGTGAT
CGCGCACAACCCGGATCGCATCGGCAAGCAGCTGTGGACCGACAGCGGTGACGGCGAGCC
GATCGACCTGTACGCCGCGTACAACGAGATGGACGAGGCACGCTACATCGTCGAGCGTGC
CCGCCAGTGGGTGCGCGACGGTGGCAGCTACACCGAAGTGGCCGTGCTCTACCGCAGCAA
CGCGCAGTCGCGCGCGCTGGAAGAAGCGCTGCTGAGCGAACAGGTGCCCTACCGCGTGTA
TGGCGGCATGCGCTTCTTCGAGCGTGCCGAAATCAAGGACGCGCTGGCCTACCTGCGCCT
GCTGTCCAACCGCAACGATGACGCCGCGTTCGAGCGCGCGGTCAACACCCCCACCCGGGG
CATCGGCGACCGCACGCTGGACGAAGTGCGCCGCGAGGCACGCGCGCAGGGCATCTCGTT
GTGGGAAGCAACCATGCTGGTCACCCAGGGCAGTGCGCTGGCCGCACGCGCGCGCAATGC
ACTGGCCGGCTTCCTGGGGCTGGTCAACGAGCTGCAGGCGCAGACCGTGCACATGACCCT
GGCCGAGCGCGTGGACCACGTGCTGGCCCGCTCGCAGCTGCGCGAGCACTGGAGCAAGGA
AAGCCGCAACGCGCTGGACTCGGAGTCGCGCACCGACAACCTCGACGAACTGGTCTCGGT
CGCCTCGCGCTTCGTGCGCCGGGCCGACGACATCGAGGAAGTGGGCGAGGACATGGACGA
GCTGGTCGCGTTCCTGGCCTATGCCGCGCTGGAGGCCGGTGAGGGCCAGGCGCAGGCGGG
CGAAGAGGGCGTGCAGCTGATGACCCTGCACTCGGCCAAGGGCCTGGAATTCCCGCTGGT
GTTCCTGGCCGGCCTGGAAGAAGGCCTGTTCCCCAGCGCACGCTCGCTGGAGGAAAGCGG
GCGGCTGGAAGAAGAGCGCCGCCTGGCCTATGTCGGCATCACCCGCGCGCGCCAGAAGCT
GGTGCTGAGCTATGCCGAATCGCGCCGCATCCACGGCCAGGACAACTACAGCCTGCCGTC
ACGCTTCCTGCGCGAGATTCCGCGCGAACTGCTGCACGAAGTGCGCCCGAAGGTGCAGGT
CTCGCGGCCGGCCTCCATGGGCGCCAGCCGGGTGATGGGCCATGCCTCGATCGAGGCGCC
GCCGGTCAAGCTCGGCGCGCTGGTTACCCATCCCAAGTTCGGCGAAGGCATGGTGACCGA
CTACGAAGGCAGCGGCGCGCACGCCCGCGTGCAGGTCGAGTTTGCTGATGCCGGCAGCAA
GTGGCTGGTGATGGCCTACGCCAACCTGACGGTGATCTGATCGCCGTCGAGGGGTCGGAT
CCCTCCCGCAGGGAGGGCTCTGACCCCATCGCGGAATGCACGTGGTTGGGGCCGGAGCCT
TTTCCGTTGGAAAAGGGCTCTGCCCCCATTAGGCTGCGCTCATGACCCGCAATGTGCTCT
TCCTCTGCAGCCAGAACCGCCTGCGCAGCCCGACGGCCGAGCAGGTATTCGCCGATTGGC
CGGGCATCGAGACCGCCTCGGCCGGGCTGCTGGCCGACGCCGAGGAAGTGCTCAGCCCCG
AGCTGCTGCAGTGGGCCGATATCGTGTTCGTGATGGAGCGCGCCCACCGCAACCGGCTGT
CCAGCCGCTACAAGGCCTGGTTGAACGGCAAGCGGGTGATCTGCCTGGATATTCCGGATG
ACTACGAGTACATGGACCCGGTGCTGGTGGAACTGCTGAAGCGCAAGGTCACGCCGTTCC
TGCGTTGACAGGCTGTTGTAGAGCCGAGCCCATGCTCGGCTGCTTTTCCGGCCAGAAGCA
GCCGAGCATGGGCTCGGCTCTACAATAGGTGGCACTTCTTCCAGGAACGCCCCCATGACC
GAACCCACGCTGCACGTCACCGTGAAGTTGAACGCCCGGCTGCAGCCGGAGCACCGCCAC
GAACTGTTCGAGGATCCGCTCGACGCGCTGCTGCAGGCGGCCCAGGTGGGCGAGCTGACC
GGCGGCGGCACCGCGATGTCCGACCTGGGTGAGGTCGAATACGGCGATATCGAAGTGGCA
CTGGTCGATGCCGCGGGCGTGCCGAAGCTGATCGACCTGCTGGAGCAGCTGGGTGCACCG
AAGGGTTCGCAGATACAGGGCGCAGGCGAGGCCGATCGCAGCTTCGGCGTGACCGAAGGC
CTGGGCATCTACCTGGATGGCCTGAACCTGCCGGACGAGGTCTACGAACAGTGCGATTCC
AACCACGTGTTCGAGCAGCTGTCCGGGAACATCGACGGCCTGGGCGAGATCTGCAGCTGG
TGGCAGGGCCCGACCGAGACCGCGCTGTACATGTACGGCCAATCGTTCGAGGCGATGCGC
GATGCGATTGACGAGTTCGTGGCCAGCTACCCGCTGTGCCAGAACGCGCGCATCGTGCAG
ATCGCCTGAGCAACGTTGTTGTAGAGCCGAAGGTAGTGGCAGGAGCCGCTGCCAACGTCG
CTTGCGACGGCCCGAAGGGTGCCGGTCAGGACGACCGGCATAGCCCATGTTCGGCTGCTC
TTCCCGCCAGAAGCAGCCGAGCACGGGCTCGGCTCTACAGAAGAGGGCGGGCCGAGCCTG
TCCCCCGGACCACGTGACGGTACGCACACGCCGCTGCGCGGCGCCGGATTGATCCTGCTC
AAGGCGCCGCCTGCACATACGGTGTGCAATGGTGTCGTTCCCATCCGGCAGACCGCCACG
GAGCCCCACCATGTACAAGCGCATCCTGATTGCCACTGACGGGTCCGAACTGGCCGACAA
GGGCCTGGCCAAGGGCCTGGAGCTGGCCAAGGACCTCAACGCCGAGGTCGATATCGTCAC
TGTTTCCGAGCCGTGGGCCGTCGGCATGTACGACGCCATGGGCTGGAGCGTGGGCTACAT
GAACAGCCCCGAATACAAGGCCGACCGCGAGGAAGGCGCGCAGAAGGTGCTGCAGCCGGC
GCTGGCCAAGGCCGCCGAGCAGGGCATCACCGCCAACCCGGTACACGTGCTGGACCGCTA
TGCGGCCGACGGCATCATCGAGACCGCCGGTGAGCGCAACAGCGACCTGATCGTGATGAC
CTCGCACGGCCGCCGCGGCGTGACCCGTGTACTGCTGGGCAGCCAGACCGCCGAAGTGCT
GGCACGCAGCACGCTGCCGGTGCTGGTCATCCGCTGATCCATACCCGCTGATTCAAGCGT
TCCCGGGGAGGGGACCCGACGCCGGCCGCAGGATGCGCGCCGGCGTTGTTTTTTTGTGGG
GGGATCGGGGCCGTGCCGGTGGCTTCGAGGGGGTCAGAGCCCTTTCCTGTGGAAAGGGAT
CCGACCCCGGTCACAACCCCGGTCACCTCACCAGCTGTACAGCTTCCAGTAGACCGGCGA
CACGCCGTCCCTGTCGTTGTCCATGCGGCCGTCGCCGTTCTTGTCGTACATGTAGAACGG
GGCACCGCGCGACGGGGTCACCTTGACCATGCGCAGCTGGCCGGACACGCGGTATTCCTC
GATGGTGTCACCGTTGTCCATGGTGCGCTTGGATACATCCGCGCCCTTGACGTCCACCGG
GGGAGCGCCCGCGCCACCCATGCTGGCGCAGCCAGCGAGCAGGAGCAGGGAAGCCAGCAT
CAGGGTCTTCATCGGCGGGGCCTTTGCCTGGAAAGAGCCCTGATTATGCCCCATCGCGGT
GTACGGGCCGTGTCGCCGCGGTGCAGGCACGGGCGCGTAGAATCGGCACATGAGCAGATT
AGTCCTGATCGACGGGTCCAGTTACCTGTACCGCGCGTTCCACGCGCTGCCGCCCCTGTC
CAATGCACAGGGTGAACCCACCGGCGCGCTGTTCGGCGTGGTCAACATGCTGCGTTCGAC
GCTGAAGGAGCGCCCGGCCTACGTCGCGTTCGTGGTCGACGCGCCGGACAAGACCTTCCG
TGACGACCTGTACGACCAGTACAAGGCCAACCGCCCGCCGATGCCCGATGAGCTGCGCAG
CCAGGTCGAGCCGATGTGCCGCATCGTCGAAGCGCTGGGCATCAGCATCCTGCGCATCCC
CGGCGTGGAGGCCGACGATGTGATCGGCACGCTGGCCCTTCAGGGCCTGGCGCAGGACCT
GAAGGTGACCATTTCCACCGGCGACAAGGACTTCGCCCAGCTGGTGCGCCCGGGCATCGA
GCTGGTCAACACCATGACCGGCAGCCGCATGGATTCGGATGCGGCGGTGATGGAGAAGTT
CGGCGTGCGCGCCGACCAGATCATCGACCTGCTGGCGCTGATGGGCGACGCGGTCGACAA
CGTGCCGGGCGTGGAGAAGTGCGGGCCGAAGACCGCCGCCAAGTGGCTGGCCGAGTACCA
GCACCTGGACGGCGTGATGGCGGCCGCGCCGGCCATGAAGGGCAAGATCGGCGAGAACCT
GCGCGCCGCGCTGGAGCGGCTGCCGCTGAACCGCGAGCTGGTGACCATCCGTACCGACGT
GCAGCTGGACGCCAGCCCGACCACGCTGGCCCTGCGCGAGCAGGATGTGCCGGCGCTGAC
CGAGCTGTATACGCGCTATGGCTTCACCCAGGCGCTGAAGGAGCTGGGCGCGCCGGTGCC
GGCACCGGTGGCCGCCAGCGAGGCGACCCCGAGCCTGCGTGGCACCGCCGCTGGCTTCGC
CCGTGGCAGCGTCGAGGCGCCCGCCGCTGGCACGCTGGATCCGGCACTGTCCGCGCCGGG
TGAGTACGAGACCGTGCTGACCGCCGAGCAGCTGCAGGCCTGGGTCGAACGCCTGCAGCA
GGCCGAACTGATCAGCTTCGATACCGAGACCGATGCGCTGGACGCGATGCGCGCGCGCCT
GGTGGGCATCAGCCTGGCCGTCGAGCCGGGCAGGGCGGCGTACATTCCGGTCGGCCACGA
TTACCCGGGTGCGCCGGCCCAGCTGCCCATGCAGCAGGTGCTGGACGCACTGCGCCCGGC
GCTGCAGGACCCGGCGAAGAAGAAGCTGGGCCAGCATGGCAAGTACGACCTGCATGTGCT
GCGCCGCCACGGCGTGGCGGTGCAGGGCTACCACGACGACACCATGCTCGAGAGCTTCGT
GCTCAATTCCACCGCCACCCGCCACGACATGGATTCGCTGGCGCTGCGTTACCTGGGCTA
CAGCACCATCAAGTTCGAGGACGTGGCCGGCAAGGGCGCCAAGCAGATCCCGTTCTCGCA
GGTGGGCATCGACGAAGCCAGCCGCTACGCCGCCGAGGACGCCGACATCACCCTGCGCCT
GCACCACGCATTGCAGCCGCAGCTGCTGGCCGAGCCGGCGCTGGACAGCGTGTACCGCAA
CATCGAGATGCCGCTGGTGCCGGTGCTGGCCAGCATTGAAGCCAATGGCGTGCGGATCGA
CACCGACGAACTGCGCCGGCAGAGCCAGGACCTGTCCTCGCGCATGCTGGCCGCGCAGCA
GAAGGCCACCGAGCTGGCCGGGCGCAGCTTCAACCTGGATTCGCCCAAGCAGCTGCAGGC
GGTGCTGTTCGACGAGCTGAAGCTGCCGGCGGTGGTGAAGACCCCGAAGGGCCAGCCCAG
CACCAATGAAGAGGCGCTGGAGGCGATTGCCGACCAGCATGAGCTGCCGCGGGTCATCCT
GGACTACCGTGGGTTGGCCAAGCTGCGCAGCACCTACACCGACAAGCTGCCGGAGATGGT
CAACCCGGACACCGGCCGGGTGCATACCAGCTACCACCAGTCCGGTGCCGCCACCGGCCG
CCTGTCCTCGTCGGACCCGAACCTGCAGAACATCCCGATCCGCACCGAGGACGGCCGCCG
CATCCGCCGCGCGTTCATCGCCCCGGAAGGCTTCCAGCTGCTGGCGGCCGACTATTCGCA
GATCGAACTGCGGATCATGGCCCACCTGTCCGAGGACCCGGGCCTGGTGCGTGCCTTCGA
GCAGGGCGCCGACGTACACCGTGCCACCGCCGCCGAGGTGTTCGGGCGCACGCTGGAGGA
GGTGACCCCGAACGAGCGCCGCGCCGCCAAGGCCATCAACTTCGGCCTGATGTACGGCAT
GAGCGCCTTCGGCCTGGCCCGCAACCTGGGCATCGACCGTGGCCAGGCGCAGGACTACGT
GGCGCTGTACTTCAGCCGCTACCCGGGCGTGCGCGACTTCATGGAGCGGATGCGCCAGCA
GGCCCGTGACCAGGGCTACGTGGAAACCCTGTTCGGCCGTCGCCTGTACCTGAACGACAT
CCACGCCCGCAACCAGGGCCTGCGTGCCGGTGCTGAACGCGCGGCGATCAACGCGCCGAT
GCAGGGCACTGCCGCCGACATCATCAAGCGCGCGATGGTGGATGTGGACCAGTGGCTGCG
TGACAGCGGGGCGCCGGCACGGATGATCCTGCAGGTGCACGATGAACTGGTGTTCGAAAC
CGAAAGCAGTTTCGTCGAGGACCTGCGTTTGCAGGTGGTGGAGCGCATGTCGCAAGCGGC
CAAACTGCGGGTGCCACTGGTGGTCGACACGGGCGTCGGCAACAACTGGGACGAAGCGCA
CTGACGGTGTTTCAGGCCGAAAACGACGTGAATTTGTTCATGAGTCGGGTGTTTCTGACT
CGACCATGAATGTTGCCCCTATTGAAATTCATTAAATGGGGCCCCTTCACGAACCGTTAG
TGTTCGAAGTGCTTCTATAACTCCCGACAGGCGCAACGCCTGTTGTGGATCTCTCCCATC
CCCTGGAGCAGATCTCGGAACGGGGACTCCTCCCCAAGTGCCCGTTCCCCGGCCCCGTTG
ACCTCCCCCTGGTCAGCGGGGCTTTTTATTTGCGCCAACGGAACACACACTGGGGGTCAG
ATCCCTTTGCCCGCCGGGCAAAGGGATCTGACCCCAGGTGCTAGGCTGGGCCACCGTTCT
GCAGGGGAAGACCATGCCCGACCTGTTCGCCCTGGCCATGCCGTGGTGGGAATTCATCCT
GCGCGCGGTGGTGGTCTATGTCGTGGTGCTGGGCATGGTCCGGCTGGGCGGCAAGCGGGC
TCTAGGGCAGATCACGCCTTTCGACGTGCTGCTGATCGTGCTGCTGGGCAACGCGGTGCA
GAACGCGCTGCTGGGCACCGACACCTCGCTGGGCGGTGGCCTGCTGCTGGCGGCCACCCT
GATCGTGCTGAACTACGGGGTGGGCTGGTTGACCACCCGGAATCGGCGCATGGAGCGGAT
GATCGAAGGAGAGCCCACCGTGATCGCGCGTGATGGCCGGCTGTTGGAGGGCGTTCTCCG
CCGCGAACTGATCAGCCGGGCCGATTTCGATGCCGCGCTGCGCCAACAGGGCGGGCTGCG
GATCGAGGACGTGCAGATCGCCTTGCTGGAGACGACCGGGCACATCACGATCATCGCGCG
GAAGAGCACCTGACCTCGTAGCGCCGGGCCCATGCCCGGCTCAACAGGTGCCTGGCCTCA
GGGAGCGGCTTCAGCCTTCAGCGCCGGCCAGTTGCGCGTCGCGTCCACATCGCAGGCGAC
GTGGGTGCCCTTGCCGTCCTTCGCGCAGATCGCCGCCATGGCCTGCGGAATCTTCGGATC
CGCGGTATGCGCATACACCGCGGCCATTGCCAGGCAACCTTCGCGCACACCCGCGCTGCA
CAGCGTCTGGAAGTAGGACCGCGATGCGGCCCATTGTTCGTTTTTGAACAGTGCCTCGCC
GGCAACCTTGCAGCCCAGCAGCTTGCCATCGGTGCAGCAGGCCTTGGCGCCGTCCTTGCG
GTCCAGGGTCGGGCAGTCCAGCGGCAGGGGGATCTCCACGAAGGCCACCGGCGGTGCGCA
GCTGGCATTGCCTGAGCCCGGCTTGCGCTCGTAGTAGGCGAAGCGGTTGCCGCCGTCGAC
GCTGGCCAGGTTTCCGTTCTTCAGCGGCTGCAGTACGAAGTCGCTGCCGACGTCGCGATG
GATGAGGATGCGCCCGTCCTGCAGGCTCGCGCGCAGGCGCTGGTCGCGGCCCCCGGCTTC
CACCAGGCCACCATCGAGGAAGCGCAGCTGCGAGAGCACGCCGTACTCCGCTTCATAGCT
CCCACAGGGCAGCGCGGAAGCCGGCACCGGGGCCAGTGCGGCGGCCGGTACCGAGGCCAG
TCGGGCAAGCGCCTCGGCGCCGCCGCAGGCCACGCCATCCGCGCGCTGGGCGCACGACAG
CTGCAGCGCGTCATGGGCCTGCAACAGGCGCCCACCACTCCACAGCGCCTCGGCAACGTC
GGCGCAGAACGCCTCGCCGTGCTGCTGCCGGCACAGTGCGGCCAGTTCATCGAGCTGCGC
GGACGGCAAGACAGGGTCGTTCGAATGCTGCAGGCCGAGCACGGCCTTGCCCATCATCTC
GGCGCCGACCACCTCGGCGATCGCCCTGCAGCCCTCGGCATTGAACGACGCCGAATCCTC
CTTGCAGATCTCCGGCATCGGCGGCTCGGAACGTGCAGGCGCCGGCGCTGCGTCCTTGGC
CTGCCGCTGGTAGGTCTCCAGCAGCTGCATGCAGGCCGCGCCCACGCCTTCGGCGCACCA
GGCATGCAGCTTCAGCGGTTCGGCTTCCGGCAACGCCTCCAGGCACTCGGAGGTGTTCAT
TACGCAGCCGCCCTCGATGGGCTCCGGCATCGTCCTGCAGGCGGCGGTGTGCTCGCGGGT
GAATTCGCGATAGGGGGTGCTGATCGTGCGATCGTTGTCCGAGAAGTACCAGTTTTCCAG
GCGGCCGGTGGACAGGTTGCCGGTGCCGAGCACGTCCTCCTGGCGGGCGATGCGCAGCTG
CTCGGTGGCCTGGTAGGGGCCGGACAGGAAACCATGGCCTTCACTTTCGATGGTCAGCGT
GGTGTTGCCGTCGACGTCCTTGTAGGTGCCGCAGGCCATCGATTGCGCGGCGGCCGGCAG
GCTGGCCGAGGCCAATGCAAGCAACAGCAGGGAGCGCCAGCCCGCGGCGCGGGGGCGGAA
GGGAACAGCAGCAGGCATGGGGTCATCCTTGAAGGAGGCAGTGCAGGGCCTGTCCGGCGC
GGGGCGCACCACAGGCGTAAGAAGGCGCCACGGATCAGGCGTGGCGCCGGACGATCAGAG
CCAGTCGCGTGGCACCAGGTAGTCGGCCAGGCGCGCCTCGGCGCTGCCCGCTTCCGGGGT
GAAGCCGTACTCCCAGCGCACCCGCGGCGGCAGGCTCATCAGGATGCTTTCGCTGCGGCC
ACCGCTCTGCAGCCCGAACAGGGTGCCGCGGTCGTAGACCAGGTTGAACTCCACGTAGCG
GCCGCGGCGGTACAGCTGGAACTCGCGTTCGCGCTCGCCATATGCGGCGTCCTTGCGCTG
CTGCACGATCGGCAGGTAGGCGTCGAGGAAGCCATCACCGACCGCACGCAGATAAGCGAA
ATCGCGCTCGAAATCGCCGTGCAGGTCATCGAAGAACAGGCCGCCGACGCCGCGCGTTTC
ATTGCGGTGGCGCAGGAAGAAGTATTCATCGCACCAGCGCTTGTGCGCGGCATAGCGCTC
GTCGCCGAACGGCGTGCACAGGTTGCGTGCGACCCGGTGCCAATGCTGCACGTCCTCGTC
GAACGGGTAGAACGGAGTCAGGTCGAAGCCGCCGCCGAACCAGCTGGCCACCACTTCGCC
GTCGCGCTGCGCCTGGAAGAAGCGCACGTTGGCATGGGTGGTCGGCACGTAGGGATTGAG
CGGGTGGAACACCAGCGACACGCCGGTGGCGCGCCAGGAGGCGCCGGCCAGTTCCGGGCG
GTTGGCCGAGGCCGACGGCGGCAGGCGGCTGCCGGCCACGTCGGAGAAGCCGATGCCGGC
CTGCTCGAACACCGCGCCGTCGCGCAGCACGCGGGTACGCCCGCCACCGCCCTCGGCCCG
CTGCCACAGGTCTTCCTGGAAGCGGGCCTGGCCATCGACGGCCTCGATCGCCGCACAGAT
GCGGTCCTGCAGGTCGGTGAGGTAGGTGCGCACGCGCTCGAATTCGTTCATGGCGCTACT
TTACCGCAGGGCCCGCCCGAAGCTGCGGGCAGGCCTTGGCCGGCTCATCGCTTGCGGTTG
GAAGCGCGCGGCGCCGGAGTGTCCTCGGCCGTCGCTTCGTCCACCGCCTCCTGCAGGACA
CGGCCCAGCTCCAGGGCGCTCCAGTTTCCGGTGTCCAGCACGTCGCAGGCGACGTGGCGC
CCGCTGCGGTCGGCGGCACACAGCCGCTCCAGCGTCGCATGGGCGTCGATGTCGCTGCTG
CGGCCCTGCGCTGCGACCAGGTTTTCGCAGCCCTCGCGCACGCCGGCACGGCACACGGTG
GTGTAGTGCTCTGCCGCCTGCCGCCACTGGCCGGACAGCGCAAGACGGTTGCCAAGAATG
TTGCAGCCCTGCAGCTTGCCCTGCGCGCAGCAGGCTTCGGCACCGCCGCTGGCCAGCGCC
TGCGGGCAGTCCTGCGGCAGCGGCAGCACCGTGTAGTGTTTCGGCGGGCTGCAGGTGCTC
GCGCCCTCGCCGGTCGGCACGAACACCTGGAAGCGTGTCCACGTGTCCAGGCCCAGCAGC
TGGCCCCCGGGCAACGGCCGCAGCACGAAGTCGCCGCCCTTGTCGTGGCGGATGCGGATG
TCGCCGCCTTCGACACGAGCACGCAGTTGGCTGTCCCAGCCGATGCCGACCCGTCCTGCA
TCGCCGAAGTCCAGCGTATCCATCAGGCCACCTGCGGCGCGGAAGGTGCCGCAGGGCAGC
GCCGTAGCCGGCTGCGGCCGCAACGAGGCGCCCAGCGCCTGCAATGCAGGCAGGCGCTCG
CAGGTGGCGCTTTCCTTACCGGGCGCGCACGCTGTGGTCAGTGCCTGCACCGCCTGCAAG
GGGTCGCCGGATTCCCACGAGAGCTCGGCCACGCGGCTGCAGAAGCCGCCATGGCCGACC
TGCTGGCACAACTGCAACAGCTGCTGGCGCTGCGCGGCCGGCACCACCACCGGCGTGGAG
GGTGACAGCACGGAGCTCACGGCTTCGACCGTCGCCGCACCCATCGCGGCCTTGACGATC
TGATCCTGCAGCGCCGGATCCGCTTCCAGCGCCGCTGCACAGGCCGGTGTTTCGTTGCTG
AAGCCGCCATTCCGGCACGGCACAGGCAGTTCGATGCCGGCCAGTGCGGTATCGAGGATG
GCCTGTTGCTGCGCCTCATCCGGCGTGGCCGGCGCCCTGGCCTCGACATGCCAGCGATCG
GCCAGCTGCAGGCACATGCCGGGCACGCCTTCCCGGCACCCTGCTTCCAGCGCGGCCGGG
GGCGCTTCACGGCGGTTGTCCAGGCACGCCGCCGCATCGGCCAGGCAGCTGCCTTCAGCC
GGCCTGGCTGCGGCGGCGCACTGTGCGGGGGCCTGCAGGATGTAGACCGTGCCATCCACC
TCGACCGTGCGGCCACGATCGCGCACCTGCAACGCGCTGGGCAGGCCGTACTCCAGGTTC
ACCAGTTGCAGCTTTCCGTCGATCTGCTGGAACGCGACCGGAGACGGCGCACTGCCGAAG
TGCTTCTGCTCGCCGCGGTTCGGTGAGCTGATGCGCAGCGTGCTGCTGCCTTCGTCGGCC
TTGAACAGGCCGCATTGCGGTGACTGTGCGGCGGCCATCGGCGCGGCCAGCAGCAGCGCC
CAGGCCAGCCAGCGGCGGCGCGGTGCGGGTGAATGCATGTCGTCTCCTTGACGATCGAAC
GGGAAACTCCAGGCGCTACGGCGAATCACGGCCCTCGCGCGGGGGCGTGCATTGTGCCGT
GCCGGGCACCGGCTGGTAGCGCTGGTAACCGGTCTGCGTATCCATGCCAAGCAGGTCGCC
GTTGCCCAGCTGGCGCAGGACAAGGGTTTCGCCGTCCTGCTGCAGGTGGATGGCGCCGTC
ATCCAGTCGGCCGCGCGTGCCATCGCCGAAGTCGAGCCTGTCGATCGCGCCGCCATCGGC
CTGATAGCGGCCACAGGGCACTTGCTGGAGAGGCACGAGGCGTAGATCGGTGCCGAGTTC
ACGCAATGGCGCACTACGTTCGCAGGCACTGGCGCGCCCAGCATCGCAGACCACCTGCAG
CGCCTGCACGGCCAGCGCGGGTTCCAGCGCGATCAACTGCTGCTCGGCAACCTCGGTACA
GAAGCGACCACCACGGTGTTGCAGGCACAGCTGCTGCAGACGATCACGTGCAGCGCCCGG
AAGCGGCGAATCCAGCGCGCCTTCGTCTACCTGTTGCAGACGTTCGCCCAATTGCTGCAT
GGCGGCAGCCAGCGCATCACTGGTTTGCGTCTCGCAGGCCTCCGGATCATGCCCAGGTGT
GGGTTCGCGGCAGATGCCCGGGCGCTCGAAGCGGGCCGGGCCGGTGTCATTGGCTACTGC
TGCGCTGTTCTCGCGCAGTTGTCGCAGCAGCGTCGAGCAGCCTGCGCCAACGCCTTCATT
GCACGCGCGCAGGGCCTGGCCGGGTGAGGCCGTGGGCAGCTGCGCGATGCAGTGGCTGCC
GGCGGCGCGACAGCTGCCGTCCATCACGCTGGGTTCGATGGCGCAGGCGCGGGAGTGGCT
CAGCGTGTAGGTCACCACGTCGTCCTCGATGCGGTGCCCATCGGCGCTGATCCGGATCGG
CTGCGCCACGCCATCGTCGAGCATGACCAACCGGGTCTGCGCCGCACTGCGATCGACCCA
TAGCGGCTCCCGTTCACGGATGTCGTTGTGGCGGTAGCCGCTGCTGGAGGTGGTGAACAC
GAGCGCCGTGCCGCCATCGGCGCTGCGGTATTCGCCACACTGCAACGCGTCGGCGCTGGC
AGGCAGCGCGGCGAACAGCAGTGCGGGAAGAAGCATCAGCAAGCGCATGCGACAGTCCTT
GTCGAACGGGGATCGGTAGAACTCAGTGGAAGCGCGAGCGCACATCCGGCCGCAGCAGGC
GCCAGGCCAGCCAGCCCTGCAGGCCGAGAAGCACGAACGACATGCCGACCACGGTCAGCG
TGATCAGCCAGCGTTTCAGATGCAGCTCCTGCAGCAGGGCCGGGTCATTGGCCAGCAGCG
GAATGAAGTCGCCCATGAACAGGTCCAGCCACCAGGCGGCCGCGAAGTTGGTCAGGCCAC
TCAGCAGCAGCAGTACCACGAAGCTCCACAGGCCCCAGCGCCGTTCGCGCAGCAGGCCCC
AGCTGGATACGGTCGAGGCCAGGCACAACAGCGCGACGACCATCGATGCGGCTACCGGGT
GCGCCAGCAGCCAGATCAGGCTGTGCAGCTGCTGGTGCTGCACTTCGCTTTCCACCAGGC
GCCACAGCGCGAGGTTGTGCAACGGCCACAGCACCAGTCCCTGCAGCACGAAGTAGATCG
TCAGCACCAGTGACAGCCAGAACGAGGCCTGTGCGACAGGACGCACCCAGGCGTGATAGG
CCGGGGAAGGCAGCGAGGGGATCGACGGGATCGACATTGACATCCGATGTCCTTGCAGTC
GGCGCCCGCCTGCTCAGCGGGCCGTCACCCGGGTGGCGACCGCCGGCAGGATATGGTGTT
CGCTCAAGGGTGCCAAGGGCAGGCCATGCGGTGGTTGCAGCGGCACCCAGGCCAGTTCGG
CAATTTCGGCGCACGCCTGCGGCGTACCGTCCACCTGCACCCACCAGGCCTGGGCCTGCA
CGCGGTGGCCGGGCTCGTTCACCGCCCACTCCTCGAACGTGCCCAGTGCGATGGCGGCAC
CGGTGCACAGCTGCACGCCCAGTTCCTCGTGCAGTTCGCGGGCCAGCGCCTGCAGCGGTG
CTTCGCCGGGTTCGGGCTTGCCACCGGGCTGGATGAAGCGGCGGGCACCGTGCTTGCGCA
CCAGCAGCGCCCGGCCGCGGTCATCCAGGATGACCGCGGCCACGATCCGGATCATGGCCG
CGGCGTTGCTCACTTCAGGTTCTGCTCGAACAGCTTGAGGATGCGCTTGTACTGGTCCAG
CCAGGAATCGGCACGCACGTAGCCGTGGCGTTCCAGCGGGTACGGTGCGATCGACCAGTT
GTCCTTGTGCAGTTCGATCAGGCGCTGGGTCAGGTTCACCGAGTCCTGGAAGAACACGTT
GTCATCCATCATGCCGTGGGCGATCAGCAGGTTGTCCTGCAGGTTCTGCGCGTACTCGAT
CGGCGAGGACACGCGGTACGCCTCCGGATCGATGTCCGGGGTGTTGAGGATGTTGCTGGT
GTAGCCGTGGTTGTAGTTGTGCCAGTCGACCACCGGGCGCAGCGCGGCGCCGGCCTTGAA
CGTGCCCGGCGAACGGAACAGCGCCATGAAGGTCATGAAGCCGCCGTAGGAGCCGCCGTA
GATGCCGGCGTGGTCACGGTCGCCCTGCTGGGTGTCGACCAGCCAGTCCAGGCCGTCCTT
GTAGTCTTCCAGTTCCGGGTGGCCCATGTTGCGGTAGATGGCCGTGCGCCAGTCGCGGCC
GTAGCCCTCGCTGCCGCGGTAATCCATGTCCAGCACGATGTAGCCCTTCTGCACCAGCAG
GTTGTGGAACATCTGCTCGCGGAAGTAGGCCGGGTAGCGCTGGTGCACGTTCTGCAGGTA
GCCGGCGCCGTGCACGAACATCACGATCGGGTACTTCTTCCCCGGTTCCTTGTTTTCCGG
CTCGTAGTACTTGGCCCAGACCACGCCCGCACCGTGCCTGGACGGTACCGCGACCAGCTT
CGGCTGGATCCACTGGCGTGCCTTGTAGTCGGCGGTGCGGGTATCGGTCAGCACGCGTGC
CTGGCCGCCGGTGCTGGGCAGCACCGCCAGCTGCGGCGGCAGGTAGGCACCGGAGTAGCG
CACCAGCAGCTGCTGGCCGTCCGGCGACAGCGAGAAATCCTCCACGCCGTTGAGGCTGGT
CAGCTCGCGTACCTGGCGGTTGCCGGTGTCGACCGCGCAGACTTCGTAGTCATGCGGCGC
CTGCTGGTTGCACAGGAAATAGAAGCCCTTGCCATCGGCCGACGGCACCGGCGCCGAGGT
TTCCCATTTGCCGCTGGTCAACGCCTGCGGCTTGGCGGTGCCGGCCTGGGTGTACAGGTG
CGAGAAGCCCGATTCCTCGGACAGCAGCCACAGCGTGCGGCCATCGGCCATCCAGCCGAA
ATCGTTGAAGCCCCAGTTGATCCAGGCGTTGTCGGTCAGGCGGTGGCGGTTCTGCACGCG
GCCGTCGGCGGCATTGACGCTGATGATCCAGCGGTCCTTGTTGTCGTTGGCACGCAGCAT
CACCGCGGCCTGCTGGCCGTCGGCGCTCCAGCGGATGCCGCCGCCCATGAAGTCGCTCAT
CACCTGCACGCTGCGCTCGCCCTTCAGCGCATCCTTGCCGGCCTTGCGGCGCAGCTCGGC
CAGCGGGTCGGTGCTGATGCCCGGCAGGCTGGACAGCGAGAGCTTTTCGGCCTTGCCGGT
GCGCACGTCCACGTACCACAGGGTGTGTGGCTCGAAGCCGTTGCGGCCGACGCGGGTGCG
GGTGTCCTCGGTTTCCTCGTAGCCCGACTCGGTCACGTACAGCGGCATCTTGCTGGTGCG
GCCGTCGTCGAAGTCCTTCGGCTTGGTCACCACGATCAGGTGGGTCAGGTCCGGCGACAG
CACGCTGTCACCGATCTCGACGTCGGCGCCCAGGTACACCGGGCCCGGTGCGCGGGTCGG
GTCGGCCTGGCGCCAGCGCTGGTCCTGGTCCTTCAATGCCTCGCGCTGGTCGCGGTCGCG
GCGCAGGGTTTCCAGCGTGCGCAGCTGCTGGTCGCGCAGCACGTCGGCCTTCGGCGGCGT
ACGCGGGTCCTTCTCGGCCTTCAGGCTGGCCACCTGCTGCACGCCGCTGGCGGCGGTCCA
GTGGAACCAGTTCTGGCCGACGCGCCAGATCACGCCGTTGTCGGCAGCGAAGTTCACGTT
GCCCGCGCGCTCGTTGCTGCGGGTCAGCTGGGTCAGTGCGCCGCTGCGCAGGTCGCGCAC
GAACACATCGCCATTGCGGACGAAGGCGCTGCGGCTGCGGCTGCGGTCATAGACCGGCTC
GGCCACGTCCAGGGTGCCGCGCTGGTCATCGGCCACCTGCGCGGCCACGCCACCGGCCAC
CGGCTGGCGGAAGGTATCGCGTACCGGGCTGCCGTTGCGCTTGAGCTGGTACTCCACCTG
CTGGCTGTTCCACGACCACCAGGCCTTCTCGACCGGCGGACCGATCCAGTCCGGGTCGGC
CATGGCCTGTTCGATGGTGATCGGCGTCGGCGCGGCATGCGCAGCCGGTGCGGCCAGCAC
GGCCGACAGCAGGAGGGACAGGGGCAGCACTCGGGACATGGGCGGACGGCACCAGTAGAG
GAAACCGGGCAAGCGTAGCAGCCGCACGGGCCCGGGGCAGGGGCCACAGGTCATGGCAGC
GGGATTGGCAAAGTGGTGCAACCGGTGGCCGGCCTCGCGCATCCATTCTCCTGAACCCGC
ATCATCCACCGAACAGGAGCCCGACCATGCAGGAACTGATCCCGATCACCCTCTTCATCT
GCATCGCCTACGCGATCCATGCCATTGCCGATGCCCGCGCCCGCAGCAAGCTGGTGGCCC
CGCACGTGCCGGAAGAAGTGATCCGCTCGCTGGCCGTGCTGGAAGAAGAGCGCCGCCGCC
AGGGCGCGCTGCGCTGGGGCATCAGCCTGGTCTGCCTGGCGCTGGCCATGGCCCTGCTGG
AAGCGATGGGTGCCCGTGACCTGACCTTCGGCGCCGCCGCCGCACTGGTCGGCAGCGCCG
GCCTCGGCCAGCTGCTGGCCTGGCACTTCACCCGTCCTGCTGCGCGCAAGGGCTGAGGCA
GGCGTGCCACGGGCACAGGGGGCGCCCCGTAGATGAGCCTGCTCGACGACGCACTGTCGG
CACTGCGGGGCCGTCGCCGCCACGACGCGAAGACGGAGGCACCCATCGGACCGCTGGACG
CGGACCAGGCCCTGGTGCGGGCCATCATCGATGGCTCGCAGGTGGCGTTTTCGCAGCTGG
TCGAGACCCATCAACGCACCTGCGCGCATGTGATCGGGCGCATGGTGGGCGATCGTGATC
AGGTGGCCGACCTGCTGCAGGAAACTTTCCTTGCGGTGTTCCGCCAGCTGCACCGGTTTC
GTTTTGAATGCTCGCTGCGCACCTGGGTATCCCGGGTCGCTTACACCACGGCGCTGCAGC
ACCTGCGCCGGCGGCGGCTGGAGGCGCAATGGATGGTGGCCGTGGAGGTGCCGGAGGAAC
TGGGTGTCGGCGATGAAGGCCCGGGCCCGGTTGAGTTGAGCGAGGCGCTGCAGGCAGGGC
GCCAGCTCGGCGCGGCGCTGGAACGGCTGAGTGCACCGCAGCGCCTGATCGTCGGCCTGC
ACTACCTGGAGGATTTCGATCTGGCCGAAATCGAGCAGGTGACCGGACTGGCACGCGGTA
CCATCAAGAGCCACCTGCACCGCGCGCGCCAGGTCCTGAAGCAGGAACTGACGCGGCATG
CCGCCGCCGGAGAACTGCTGTGAACCGACCGACCGACCCTCGCGATGCGGAAAAGCGCGC
GCTGGCGCAGGCATTGCGTAAGCAGGCGCAGCAGGAAGCAACGCCGGATGTGAGCGAGGC
GCTGCAGAAGCGCATTGCCGCTGAGTCGCGCGACAGTGGCGTGGGCTATGTGGTGGTGCA
GGTGGTGTTGTTTGGCGCGCTGCTGGCTGCAGCAGCCTGGTATTTCTGGCACTGATTGAA
GATCAAGCCCGGGGCCGTATATGGAGCCGCCGTGCCTCGAACCCGATCGAACCCATCTGC
AATCCGTCCACGGGGACCACTTGGATCACCCCTTCGATTTCTCGATATCTTCAGGATTCA
GATCGATGCTCCTGGACTTCCATTCGTCCAGCTGAACTTGGCTGACGAACGCCCTGATCA
ACGGATGGTTGTCAATCTCTGCTCTGACCTCCTTCGTGACTAGTAGCGATTGTTGTGCCG
GACCCAACGGATCGATCATCTCATCGACCACCACTTCCTCGACGACGTGTCTTTCGAACT
CCTCAGGGATGAAATCAAGCGATTCTGCAGGCTCCTCTCCCAAGAAAAGCACTAGGGAAC
CCAAGGCCAGAATGAACGCCTCACCTTTATTGTCAGCGGCTGAAAGACCGTACTCGTCGA
GTGGGACAGCATTCTCGACGTAGAGATCGGTTTCGCTGATGAGACCTTGTGAAGGCATCT
CGCCTGTCGCAACCAAATTCCACAATGAATCCAGAAAATTGCGCGCTGGCTGTTTCTGGA
AAATCGATGAGGACGAGAACTCAATGTAGAGCCTTTCGGTGGAATAGAGCGCCCGCAGAA
GCTCACGGCGTTGGGGAGTTGTGATCATTGGTTCTCTAAATGATTTGGCTGATTTTGGCG
ATGTTTCGTGAGGAACCGCCGAAAGTTGCAGTGCTGCCTGCCGAACTCGGCCGACTGCAG
TCAGCAACCCAGGACGGCAAGAAGCTCTCACGTCAAAGGACCCGCAGATATGCAACGAGT
TGCAATTTGTCCGGCCCATCTGAAATTGGACCCTTCCCTGAGCCGGTCCACCTGCGACAA
AGTGAAGCAGCGCGTCACCCGGTCGCATCCCACCTTAACGAAATCCTCCTAAAGTGGTCC
GGTATCCCACCGGTCGCAGGCAGGAGGCGTCCCTTGGACGCGTTGTTGTTGTCCCGGATC
CAGTTCGGATTCGTCATCAGTTTCCACGTGCTGTTCCCGGCCTTCACCATCGGCACGGCC
AGCTGGCTGGCCTTCATCGAATGGCGCTGGCTGCGCACCAAGCTGCCCGTCTGGCGCGAG
CTGTATTTCTTCTGGCAGAAGATCTTCGCGGTGTCGTTCGGCATGGGCGTGGTCAGCGGC
ATCGTCATGGCCTTCCAGTTCGGCACCAACTGGCCGCGGCTGAGCGAGGTGGCCGGTACG
GTCATCGGCCCGCTGCTGACCTACGAGGTGCTGACCGCGTTCTTCCTGGAAGCCAGCTTC
CTCGGCGTGATGATGTTCGGCTGGGGCCGGGTCTCGCCGCGCCTGCATTTCCTGTCCACC
TGCATGGTGGCGCTGGGCACGCTGTTCTCCACGTTCTGGATCCTGTCGTCCAACAGCTGG
CTGCATACGCCTGCCGGCTACGAGATGGTCAACGGCATCGTGCATCCGGTGGACTGGTGG
CAGGTGGTGTTCAACCCCTCGTTCCCGTACCGCCTGGCGCACATGGCGCTGGGCTCGTTC
ATCACCACCTGTTTCGTGATTGGTGGCGTCGGTGCGTGGTACCTGCGCAGGGGCACGCAC
GTGGAAGCGGGGCGGCGCATGCTGATCGCCGCCGTTGCATTCGCGGCATTGACCGTGCCG
GTGCAGATCTTCGTCGGCGACATGCATGGCCTGAACACGCTCAAGCACCAGCCGATGAAG
ATCGCGGCGATGGAAGCGCACTGGCATGAAACCGAGGAAGGCGAGGGCGTGCCGCTGGTG
GTGTTCGCGCTGCCGAACGAGAAGGAAGAGCGCAACGATTTCGAAGTGGCCATCCCGAAG
CTGGGCAGCGTGATCCTCACCCACAGCCTGGACGGCACCTTCGACCCGCTGACCTCGGTA
CCGGCCAGCGAGCGGCCGCCGGTGACGCCGGTGTTCTTCGCCTTCCGCATCATGGTCGGG
CTGGGCACGCTGATGCTGCTGTTGGCCTGGGTGTCAGCGTTCCAGCTGTGGCGCAGGAAG
CTGCTGGATTCACCGTGGCTGCTGCGCGGATGGAACTGGATGCTGCCGAGTGGCTTCATC
GCGCTGCTGTCCGGTTGGTTCGTCACCGAGATGGGGCGCCAGCCGTGGGTGGTGTACGGC
GTGCTGCGCACCGCCGATGCGGTTGGCCCCCAGAGCGCGTGGATGACGGCGTTGTCGCTG
GGCGTGTACGTGGTCGGCTACGCCTTCGTGTTCGGCTGGGGCATCTGGTACCTGGTGAAG
ATCCTGCGCCACGGGCCGCAGCCGTATGCCGAGGGGCCGTCGCTGGACCATGGCAGCCAT
ACGCCGGCACGCCCGCTGTCGGCGGCCGACGAACCGCTGGAGGAGCGCTGACATGGACCT
GATGACCTGGCTGCCGGTGGCGTGGTTCGCGGTGATCGGCTTCGGCGTGCTGATGTACGT
GGTGCTGGACGGCTTCGTGCTCGGCATCGGCATCCTGGCCCCGTTCGCCGAGGACGAGGA
GCAGCTGGACCTGATGATGAACACCGCCGCGCCGATCTGGGACGGCAACGAGACCTGGCT
GGTGCTGGGCGGCGCCGGGCTGCTGGCGGCGTTCCCGAAAGCCTATGCGGTGCTGTTGTC
GGCGCTGTACCTGCCGGTGCTGCTGCTGGTGGTGGCGCTGGTGTTCCGCGGCGTGGCGTT
CGAGTTCCGCTTCAAGGCACATCGTTCGCGCCGGCTGTGGAGCGTGGGGTTCGGCCTGGG
CTCGCTGCTGGCCACCTTTGCCCAGGGCGTGATCCTGGGCACGCTGGTGCAGGGCATCCC
GCTGGTGGACGGTGCCTACCAGGGCGGCGCGTTCGCCTGGTTCAGCCCGTTTGCGATGCT
GACCGGTGCCGCGCTGGTGGCCGGCTATGCGCTGCTGGGCAGCACCTGGCTGATCCTGAA
GACGGAAGGGCGCGTGCAGGCGCTGGCGCGGCAGATGACCCGCCCGCTGGTGGTGGCGGT
GATCGCGGCGATGGGCCTGGTGAGCAGCTGGCTGCCGTTCCTCGATTCGCGGTTGATGGA
CCGCTGGTTCAGCGACGGCAACTTCTGGTGGCTGTCGCCGGTCCCGCTGCTGACCCTGGC
GGTGGCGGCCGCGCTGTGGCGCAGCGCGACCCATCCGCGCCGCGACCTGCCGCCGTTCCT
GCTCAGCCTGGCCCTGTTCGTGCTCGGCTTCCTTGGCCTGGTGCTGGGCATGTGGCCCTA
CCTGCTGCCGCCGTCGATGACCCTGTGGCAGGCCGCCGCGCCGGCCTCCTCGCTGGGCTT
CACCCTGGTCGGGCTGGTCATTCTGCTGCCGGTCATCCTCGGCTACACGGCGTGGTCGTA
CCGGGTGTTCCGCGGCAAGGTGCACGCCGACACCGGTTACCACTGATCGTTTGAATGCGG
GGCCGGCCGGTGCCGGCCCCCGCGTTGGGGAATGTGAAACCTGCACACCCCGCGCAGGAC
GTGCTAGCGTGCGCTCCTTTCCGGCGGCCAGGGGGGCAGCCGGCGACGTCCTGGACGGAC
GCACGGCTGCAGGAATGGGGGGCCGCCGCGCGTCGCCGTAATGGCTCGTGCCTATCGTTC
TCCCGTTGAAGCACCATCGCTAAATGATCGAATTCTCCATCGTCGACTGGGCCGCCTGGG
CGCCCGGCCTGAGCGAGCGTAGCCAGTGGCTGGGCTGGGCCGATGCGCCGTATCCGCCGC
AGGGCGAAGACACGCCGGCGTTGGCCGAGATCCCGGCGATGCAGCGCCGCCGCATCGAGC
GGCTGGGCCGGATGGCGATCCAGGCTGCCTGCTGGTGCGAGGACGGGCAGGGCGCTGACA
GCCAGGTGCCGCTGGTGTTCGCCAGCCGCCACGGCGACGTGGCCCGTTCGATGGACCTGC
TGGGGGCGCTGGCCAGCGATCAGCCCCTGTCCCCCACCGGGTTCGGCCTGTCGGTGCACA
ACGCGATCGCGGCGCTGTACTCGATCGCCCGCGGCCACCGCGGCAACTACCTGGCGCTGG
CCGCCGGCCAGGCCACGGTCGAGACCGCCTGCCTGGAGGCCGCCGGGCTGCTGGCCGATG
GTGCCCGCGAAGTGCGGGTGGTGGTCTATGAGTCGCCGCTTCCTGAAATTTACGCGACGT
TTGCCGACGAACCCGACCCGTTCTTTGCCTGGTGCTGGCGTTTGACCGCGCCGACAGCGG
GCCAGCCGACGCTCTCGCTGCAATGGGAGGCGGCGCCGGAGGCCACCGCCACCGCCCCGG
GCACGCTGCCGCACGCGCTGGACCTGCACCGCTTCCTGCTGTCTGGCGCGCCGGCGCTGG
AGCACGTGGCCCAGGGCCAGCGCTGGCGCTGGGGACGCCGTGGCTGAGGCGCTGCGCCGC
CTCGATCATGCCTGGCGGGTGTTCGGCACCGGCCTGAGCTTCGCCGCATTTGGCGTGGGC
GGCCTGCTGCTGGGCGTGCTGGTGATGCCGGTGCTGCTGCTGATGCGCGACCCGGTGGTC
CGCCGCCGCCGGGCCCGCCGCGTGGTCCAGGTCGCCTTTGCCAGCCACCTGCGCCTGATG
CGTGCGCTGGGGGTGATGACCTACCAGATCGAGGGCGGGGAACGCCTGCAGCGCGACGGT
TTGCTGGTTCTGGCCAATCACCCGACCCTGATCGACGTGGTCTGCCTGATTTCGCTGCTG
CCCAACGCCGATTGCGTGGTGAAGCGGGCCGTGGCCTGCAACCCGTTCATGCGCGGCCCG
GTGCGGGCGGCCGGCTACATCGCCAACGATGACGGGGCCGGCCTGGTCGACGACTGCGTA
GCGGCGGTGCATGCCGGCGGTACCCTGGTGATCTTCCCGGAGGGCACCCGCAGCGTGCCG
GGCCAACCGCCGCGGCTGCAGCGCGGGGCCGCCAACATCGCCGTCCGCGGCCGGCTGGAC
ATCACCCCGGTACGGATCACCTGCACCCCGCCCACGTTGACCAAGGGACAGAAGTGGTAT
CGTGTCCCCTCACGTCGCTTTCACGTTCGGCTGCAGATCGGCGAAGATATCCCGATCGCG
CCCTTCCTGGCCGATGACGACTCGCCAAGGGGGGATGCCTTGGCAGCACGCCGCGTCACC
GAGCACCTTTCTCGTTATTTCGACCTGTCTGGAGATCCGCCCCGTGCAAGCACTTGAGCA
CGAGATCAAGGAATTGATCATTTCCTCCCTTTCGCTGGAGGACATCACGCCGGAGGACAT
CGATCCGACCGCGCCGCTGTTCGTCGAGGGCCTCGGCCTGGATTCGATCGACGCGCTGGA
ACTGGGCCTGGCGCTGCAGAAGAAGTACGGTGTCAGCCTCTCGGCCGATTCGGAAGAAAC
CCGTCGCCATTTCTCCAGCGTGCGCGCGCTCGGCGAGTTCGTCGCCGCCCGCCAGTCGTA
ACGGCGCCAGGAATTGCCATGACCAAGAATGAACTGTTCGAACGCATCGTCAGCATCCTG
ACCGACAGCTTCGAGATCGAAACCGCCCGGATCACCCCCGAGGCCCGCCTGTACGACGAC
CTGGACATCGACAGCATCGATGCGGTCGACCTGATCGTGCAGCTCAAGCCGCTGCTCGGC
CGCAATCTGCAGCCGGAAGCGTTCAAGGCCGTGCGCACCGTGCAGGACATCGTCGATGTC
GTGCATGGACTGCTGCCGGACCAGGCAGCCGCCTGACCGCAGCGCCGGCGGCTTCGCCAT
GGCTCGCGCACGTACCGTCGTGGTGGCAGCGATTTCGCTTGCCTACCCGCTGCTGGTGTA
CCTGGCGATGGGCCGTTTCGAGCCGCGCTGGCTGTCGCTGCTGCTGTTCACCCTGGCCCT
CCTGCGTGCACTGAGCACGCGACAGCCGCTGTGGTGGGCCGCCGCCGCTGGCACCGGCCT
GCTGGCGGTGCTGGCCACCGTGCTCAACCAGGCCCTGCCGCTGAAGCTGTACCCGGCGCT
GGTGAACGTGGTGATGCTGGCGGTGTTCGGCACCAGCCTGCGCTTCGGGCCGCCGCTGGT
GGAGCGCCTGGCGCGGCTGCAGGAGCCGGACCTGCCGCCGTTCGCGGTGGCCTATACCCG
CCGCGTCACCCAGGTGTGGTGCGGCTTCTTCGTTCTCAACGGCAGCCTGGCCCTGCTGAC
CGCGCTGTACGCGTCGGACCGGGTCTGGATGCTCTACAACGGATTGTTGGCGTACGTGAT
GATGGGCGTGTTGTTCGCAGGGGAGTGGCTGGTGCGGCGGCAGGTGAAGGCGGCGCACGC
GCATGGCTGAGTGGATTGCCCTGGACCGGCTGCTGCTGGAGGCACGGCCGCAGCGCAGCG
TCGGCCTGTGCGACGGCGAGGTGATCGACCATGCCGGCTTCCGCCAGCGCGTACTGGCCT
GGCGCGCCGCCTTTGCGGCCGCCGAAGGCCGCGACTGGGCCCTGTACTTCGATGATGCCG
TGGCCTTTGCCGCCGCGCTGTTCGGTGCCTGGCATGCCGGCAAGCGGGTGTTCCTGGCCG
CCGACAACCTGCCAGCCACGCTGCAGGCGCTGCAGCCGCAGGTGAGCGGCTTCGCAGGCG
ACGTGTCCGCCGACTACCGCTCGCTGGTGGCGCTGGACGCCGCGCTGGACGATGAGCTGC
AGGCGCTGGACGAGCGCGCCTGCGAGCTGTGCGTGTTCACCTCCGGCAGCACCGGCCAGC
CCAGTGCGATCGGCAAGCGCCTGGACCAGCTGGCGCGCGAGGTGGAGGCGCTGCAGGCCG
CGTTCGGTGCGCAGATGGAGGGTGTGCAGGTCCATGGCACGGTGTCCCACCAGCACATCT
ACGGGCTGCTGTTCCGCGTGCTGTGGCCGCTGGCCGCCGGCCGCCTGATTCATCCGCGCC
GGTTCTTCCACGAAGACCTGGTGGGTGCGCTGGCCGGTACCGATACGGTGCTGGTGGCGA
CGCCGGCCCACCTCAAGCGCCTGCCCGGGCAGCTCGACTGGGCCAGCCTGCATGGCCGCC
TGCGCGCGGTGTTCTCCTCCGGTGGTCCGCTGCCGGAAGACGCAGCGCGGCAGGTGCGGC
AGTGGCTGGGCGTGGCCCCGACCGAGGTCTATGGCAGCAGCGAGACCGGCGGCATCGCCT
GGCGCCGCTGGGACATCGACCTGCCGCCGTGGCAGCCGCTGCCGGGCGTGCAGTGGCGCA
TCGACGATGGCTGCCTGGCGGTGGCCTCGGCGCACCTGGACACCCCCGGTTGGTGGCGCA
CCCAGGACCGTGTCGAAGCCCTGGTCGACGGCCGCTTCCGCCTGCTGGGCCGGGCCGACC
GCATCGTCAAGATCGAGGAACGCCGGGTGTCGCTGGATGCGCTGGAACGCGCGCTGCGCG
AAGACGCCGAGGTGGATGACGCGCGCGTGCTGGTGCTGCCCGGGCAGCGCGAGCAGCTGG
CCGCCGTGGTGGTGCCGGCCGATCCGGCGCTGCTGGAGGGCGGCGACGCTGCGCGGCGGG
CGCTGGGCCAGCGCCTTGGCGCCCGCCTGGCGCATGCGCATGACGCAGTGACCCGGCCGC
GTCGCTGGCGCCTGGTGCAGGCGCTGCCGATCAATGCGCAGGGCAAGGTGACCCAGGCCG
CGCTGGCGGCGCTGTTCCAGCCGTTGATGCCGGTGCCGGCGTGGGATCACCGCGATGCCG
CCAGCGCCACCCTGCGCATGACCCTGGACCCGGCGCTGCGGCCGTTCCAGGGCCACTTCC
CGCAGGCGGCAATCCTGCCCGGCGTGGCGCAGCTGGACTGGGCGGTGCGCTTCGCCCGCC
AGGCGTTTGTGATGCGGGGCGCGTTCGTGCGCATGGATGCGGTGAAATTCCAGCACGTGG
CCCGCCCCGGTGACGAGTTGACCCTGCAGCTGGACTGGGATGCCGCACGCAACGTGCTGG
CCTTCCGCTACACCTCCAGCCACGGTGTGCATGCCAGCGGCAGGGTGGTTTTCGCTGATG
CGGACTGACCCGGCCGTTGCCGGTGCCGCATTCGCGCCACTGGTGGTGATCCCCGTCTAC
GACCACGAGCACGCCATCGCGGCGGTGGTCGATGGCGTGCAGGCCGCGGGACTGCCCTGC
CTGCTGGTCGACGATGGTTCGCACGATGGGTGCGCGGCGGTGCTGCGCGCGCTGGCACAG
CGCCAGGGCGTCGACCTGCTGCGCCTGGACGCCAACCAGGGCAAGGGCGGGGCGATGCTG
GCCGGCTTTGCCGAGGCCGGCGCGCGTGGCTACAGCCACGTGCTGCAGATCGATGCCGAC
GGCCAGCACGATACCACTGACCTGCCACGCTTCATCGAAGCCGCGCGCGCCCATCCCGAG
GCGGTGATCTGCGGCATTCCGGCTTACGACGCCAGTGTTCCCAAGGCGCGCCTGTATGGC
CGCTACGCCACCCACATCTGGGTCTGGATCAACACGCTGTCGCTGCACCTGCGCGACACC
ATGTGTGGCTTCCGCGTGTATCCGCTGCCGCCGGTACTGCGCCTGATCGGTGAAGAGACC
ATCGGCCGGCGCATGGATTTCGATACCGAAGTGATGGTGCGGCTGTACTGGCGGCAGTTG
CCGGTCGAGCACCTGGCCACGCGCGTGACCTATCCATCCGATGGCGTGTCGCACTTCGAT
GTGTGGCGCGACAACGTGCGCATCAGCCGCATGCATACCCGCCTGTTCTTCGGCATGCTC
TGGCGTGCGCCGCGGCTGCTGTGGCGCCGCCTGCGGGGGCAGCGCTGAGATGGCGGCCGC
GCAGGGTGCCCCGCACTGGGCCGACATCGGCGAATCGACGTCGGTGGCCGGCGTGCTGTT
CCTGTGCTGGGTGCACCGCTGGTTCGGGCGCTGGCCGTTCCGCCTGTGCGTGTGGCCGGT
GGTGGCCTGCCATTGGCTGGGCAACCGTATAGGGCGCCAGGCTTCGATGCAGTACCTGCA
GCGGCTGCAGGCGCACAGCGGCGTGCTCGGCCGCGCGCCGACACGGCGTGACAGCCTGCG
CCACTTCTTCGCCTTCGCCGATACGATGCTGGACAAGATCCTCGGCCTGGGCGGGCGCTA
CCCGGCCGAGCGCATCCACCTGCATCGTGACCTGGTGCTGCAGAAGATCGCGCGCCGCGA
GGGCGGGCTGATCCTCACCGCGCACATCGGCTGCCTGGAGCTGTGCCAGGTGCTGGCCGA
ACAGGTGCCGGGGTTCCGCATCACCGTGCTGGTGCACACCGCGCATGCGCAGCGCTTCAA
CCGCCTGCTGCAGCGGCTGGACCCGCTGGCGGCGGTGGAACTGGTGCAGGTGACCGAAAT
GGGGCCGGCCACCGCGGTGACGCTGGCCGAGCGCGTGGCGGCGGGGGGCTTCGTTGCCAT
CGTCGGCGACCGCACGCCGGTACAGGGTGGCCGCAGCGTCACTGCCGATTTCCTGGGCCA
CCGCGCGCCGTTCCCGATCGGCGCCTATGTGCTCGCCGCGGCGCTGGGCTGCCCGGTCTA
CACCATGGCCTGCCTGCACGAGGGCGACGGCTATCGGGTGGCATTCGAACAGTTCGCCGA
ACGCATCGTGCTGCCGCGTGGCTCGCGCGACGCCGCGCTGGCCGAACAGGCACAGCGCTT
CGCGCGCTGGCTGGAACTCCAGGTCATCCAGTCCCCGTTGGACTGGTTCAATTTCTTCCC
CTTCTGGGATCAGGCTCCGCATGACGACTGACGCCGTACCCGTGTGCCGCTTTGGCGACG
CACCGTTGACCATCGAAGACGTGGTTGCCCTGGCCCAGCGCCAGTGCGAGGCCGCACTGA
GCGACGCGCCGGCGTTCCGCGCGCACATCCAGCGCGGTGCCGACTTCCTCGACCGCCTGC
TGCGCGAGGACGGCGTGATCTACGGCGTGACCACCGGCTACGGCGACTCGTGCACGGTGA
ACATCCCGCCGGCGCTGGTGGCGGAACTGCCGCACCACCTGTACACCTACCACGGCTGCG
GCCTGGGCCGTTACCTGGACCCGGTCGAGACCCGCGCGGTGCTGGCCGCGCGCCTGGCGT
CGCTGGTGCGCGGCATGTCCGGCGTCAGTGTGCCGCTGCTGGAAGGCCTGGCCACGCTGC
TGCAGCACGACGTGCTGCCGATGATCCCGGCCGAAGGCTCGGTCGGTGCCAGCGGCGACC
TGACTCCGCTGTCGTACGTGGCGGCGGTGCTGTGCGGCGAGCGCGAGGTGCTGCATGACG
GCCGCGTGCAGCCGGCGGCCGAAGTGCTGGCGAAGATCGGCATGACCCCGCTGAAGCTGC
GGCCGAAGGAAGGCCTGGCGATCATGAACGGCACCGCGGTGATGACCGGCCTGGCCTGCC
TGGCCTGGCAGCGCGCCGATTACCTGGCGCGCATGGCCACGCGCCTGACCGCGTTCAACG
TGCTGGCCAGCGACGGCAACGCGCACCACTTCGACGAAACCCTGTTCGCCGCCAAGCCGC
ACCCGGGCCAGGGCCGCATCGCTGCGCGCCTGCGCAGCGACCTGCACAGCGAACGCCCGC
CGCGCAACGAACAGCGCCTGCAGGACCGCTATTCGCTGCGCTGCGCGCCGCACGTCATCG
GCGTGCTGGAAGACAGCCTGCCGTTCCTGCGCCAGCTGATCGAAACCGAACTGAACAGTG
CCAACGACAACCCGCTGATCGACGCCGACGGCGAGCGCATCCTGCATGGCGGCCACTTCT
ACGGCGGCCACATCGCACTGGCGATGGACACCCTGAAGAACACCGTGGCCAACGTTGCCG
ACCTGCTCGACCGGCAGCTGGCGCTGGTGGTGGATGCCCGCTACAACCACGGCCTGCCGG
CCAACCTGTCGGCGGCCACCGGCCCGCGCGCGGCCATCAACCATGGCCTGAAGGCGCTGC
AGATCAGCGTGTCGGCCTGGACTGCCGAAGCGCTGAAGCAGACCATGCCGGCCAGCGTGT
TCTCGCGCTCCACCGAGTGCCACAACCAGGACAAGGTCAGCATGGGCACCATCGCCGCGC
GCGACTGCCTGCGCGTGATCGAGCTGACTGAACAGGTGGTGGCCGCGATGCTGATCGCCG
CCCGCCAGGGCCTGGCGCTGCGCGAACGGGTTGGCCTGAACGCGCAGCTGCATGGCAGTC
TGGCCGACATGTACGCCGACCTGGGGCAGCGCATCGCCCTGGTTGAAGAAGACCGCGCGC
TGGATCGCGAACTGCGGGAACTGCTGGTGGAGATCCGCGCGCAACGTTGGGAGCTGTATG
CCGGTGAATGAGGCCATCGAACGGGTTGGCGAAATTGCGTTGACCCCTGCCTTCCATGAC
TGCGATCCGATGAACGTGGTCTGGCATGGCAACTATTTCAAGTACTTCGAGATCGCGCGC
TGCGCGCTGCTCGGGCGCTACGACTACGACTACCCGCAGATGCTCGAATCGGGCTACCTG
TGGCCGGTGGTCGATGCGCGGGTGAAGTACGTGCGCCCGCTGCTGTTCAACCAGGCGCTG
CGCGTGGTCGCGCGCATCGTGGAATGGGAGAACCGGCTGAAGATCGAGTATGAAATCCTC
GATGCGCAGAGCGGCCAGGTGCTGACCCGCGCGATGACCATCCAGGTCGCGGTGGACGCG
GCCAGCAAGGAAATGCTGTACCAGTGCCCGCCGGTACTGTGGGAACGCCTGGGAGTACCT
GCGCCGTGAACCCCCTTGTCCGTCTTTCGAGCGTGCTGCTGTGCGCGCTGATCTTCGTTG
CCGCACCGCAGGTGCAGGCGGCCGACCCCGCCATCGATGCGATCACCCAGGCGGTGGCGC
GGCCGGACGTGCTGCGTGGCCAGTTCAGCCAGGAAAAGCAGGTCAGCGGCTTCAGGAACC
CGCTGCGCTCGCAGGGCCAGTTCGTGGTCGCGCGCCGGCACGGCGTGATCTGGACCACGC
TCAAGCCGTTCCCTTCCGAAGTGGTGGTCACCGCCGACCGCATCCTGAGCCGCCAGCGCG
ATGGCAGCACCCGTGTCGAGCTCGATGCACGGCAGCAGCCGGCGATGCGTTCGGTGAACG
CGATCATGTTCGCGCTGATGAGTGGCGACGTGCAGGCGCTGTCCAGCCAGTTCAACGTGG
CGGCCAGCCGTGAAGGGCAGGGCTGGCGGCTGCGGCTGACGCCGAAGTCGGCGATGCTGG
CCAAGGCGTTCCAGTCGCTGACCCTGCAGGGTGACCGCTACGTGCGCCAGGTCGAGATCG
TCGAGGCCAACAAGGACCGCACGCAGATCCAGTTCAGTGCATTGAGCGAGGCGCCGGCCA
CGCTCACCGCCGACGAGGCACGCCGCTTTGAGTGAGGCCGTCGCATCGAACGCACCGGAG
CGGCTGCGGCGCTGGTGGCACTGGCTGGGCATCGCCTGGCTGTTGCTGCTGCTGGTACTG
GGCGCGCAGCAGTGGCACCTGTGGAGCCAGCAATCGCGGATCGATACCGACATCCTCGCG
CTGCTGCCGCAGGATGCGCATGACCGCCTGTTGAGCGACGTCACCCGGCGCATCGCCGAC
GGCAGCTCGCGGCAGGTGGTGGTGCTGCTGGGCAGCAAGGACGGCGCTGCCGCCAAGCGT
GCGCAGGCGGCCTTTGCCGCGGCCATGGCCAAGGACACTGACCGAGCCCTGCTGGTGCCC
AGTGGTTCGATCGAAGGCTGGTTCGATGAGGCGCGCGCGTTCTACGCGCCGTACCGCGAC
CGCCTGCTGACGCCGGCCCAGCGCGAGCAGCTGCAGGGCAGCGAACCGGGCGCGTTGGCC
GAGCAGGCGTTGGCCGCGCTGTACGGCCCGATGGGCGCTCCGCGCCTGACCGACTGGCGG
CAAGACCCGTTGTCGTTGTGGCCGCAATGGTGGCAGCAGCAGTCGCAGGGGTCGGGGTTG
CGGCTGGGCGATGACGGCCTGCTCGAAGCCGAGGGCAGGCACTGGGCCGTGCTGCAGTTC
GATACACCGGGTTCGGCGTTCCAGCTCGACGGTGAGCGTCATCTCGACGGCCTGCTGGAA
CGTGCCGGGCGGGCTGCCAGGGCGGCAGCGCCGGAGCTGGAAATCCTGCATGCCGGCGTG
CCGCTGCACGCCGAGGCGGCCGCGGTGCAGGCCAACCAGGAGATCAACACGATCGGCTGG
GGCTCGCTGGCCGCGGTGCTGCTGCTGGTGTGGCTGGCGTTCCGTTCGCTGCGGCCGATC
CTGCTGGTCGCCGCGTCGTTGCTGATCGGTTGTGGCGTGGCGCTGGCGGTGACCGTGCTG
GTGTTCGGCAAGGTGCACGTGCTCACCCTGGTGTTCGGTGCGTCGCTGGTGGGCGTGGCC
GAGGATTACGGCATCCACTGGTTTGCCTCGCGCCAGGCCGAGCCGGCCGATCGCCGCTGG
AAGCTGCTGCGGCACCTGTTGCCGGGCCTGTGGCTGGCCTTGCTGACCAGCGCGCTGGCC
TACCTGGCCCTGGGCCTGGCCCCGTTCCCGGGCCTGCGCCAGATGGCGCTGTTCTCGGTG
GTCGGCCTGGCCGCCGCGTTCCTCACGGTGATCTTCTGGTTCCCGTGGCTGGATGGCGGC
GAGATCCGCCAGACCCGTTTCTCGCAGTGGCTGGGCAACACGCTGGAGCGCTTCCCGCGG
TTGCATGGCCGCCGGCCGGTGACGGTGTTCGTGGTGATCACGCTGGCGCTGTCTGCCATC
GGCATCGCCCGCCTGCACAGCAATGACGACCTGCGCAGCCTGCAGTCCTCACCGCCGGCA
CTGATGGCCCAGCAGATCCGCCTGAGCCAGCTGCTGGGCATGCCCAGCCCGGCGCAGTTC
TATCTGGTGCAGGGCAGTGACGCTGCACAGCTGCTGCAGCGCGAAGAAGCACTGACCGAA
CGCCTGCGTGTACTGGCCAACGACAAGCGCATCGGCGGTTACCGCGCGATCAGTGACTGG
CTGCCGTCGCCGGCACGCCAGCAGGCCGATGCGGCGCTGACCGCCAAGGTGGAACCGGGC
GTGCTGCAGGCCGTGTCCGATGCGGTCGGAGAACCCTTGCCGCGCCCCGACTTCGCCACC
ACGCCGCTGACCGCGGAGGCGTTCCTGGCCTCGCCGGCGTCGCAGCCGTTCCGCCACCTG
TGGGTGGGTGAGGTCGGTGGGCAGATGATCAGCGTGGTGATGGTCGATGACCTGTCGCGC
GCCGATGCGCTGGCGACCCTGCGCGGGGCGGCCGAAGGCCTGCCCGGCGTGCGCTGGGTG
GACCGCACCGCCGACTTCTCGCAGCTGCTGGGCCACTACCGCAAGCTGATGGGGGGGCTG
CTGCTGGTCGGCATCGTGCTGGTGTTCGGCGCGCTGTGGCTGCGCTACCGCCGCCAGGCC
TGGCGCGTGTTCGCGCCGACCCTGATTGCCGGTGCGTTGACCCTGGGCCTGCTGGGCCTG
TTCGGCCAGCCACTGCAGCTGTTCAACGTGCTGGCACTGATGCTGCTGCTGGGCATGGGC
ATCGACTACGGCATCTTCCTGATCGAGCACCGCGGCGATGCCAGTGCCTGGCTGGCGGTG
TGCGTGGGCGCGGCCAGCACCTGGCTGTCGTTCGGCCTGCTGGGACTGTCGCAGACCCCG
GCGCTGCGCGCGTTCGGCCTGACCCTGCTGTTCGGCATCGGCCTGGTCTGGCTGATCTCG
CCGCTGTTCCGGCCGCCGCCGCATGATCTGCCGCGGGCCTGAGCCTGCTTCCGACTTCCT
TCTTTCCACTTGATCGAGCAACAAGGACGCACCGATGAATACTGCTGTGGATGCTGTCGA
ACGTACTGAAATCCTGATCATCGGTGCCGGCCCGGCCGGCTCCGTGGCTGCGGCGATGCT
GCGCCAGCAGGGCCGCCAGGTGCTGATGCTGGAGCGCCAGCAGTTCCCGCGCTTCTCCAT
CGGCGAAAGCCTGCTGCCGCAGAGCATGGAGTACATCGAGGCCGCCGGCCTGCTGCAGGA
CGTGGTCGAAGCCGGCTTCCAGCACAAGAACGGCGCGGCCTTCGTGCACGGCGAAGCGCG
TACCGCATTCGACTTCAGGAAGAAGTTCTCGCCGGGCTGGGGCACCACCTACCAGGTGCA
GCGCGCCGACTTCGACAACGTGCTGGCGCGCGGTGCCGAGCGCATGGGGGCCACGCTGCG
TTTCGGTGATGAAGTGCTGTCGGTCGAAGCCGGCGAGCAGCCGGCGGTGACGGTGCGCCG
CCCGGACGGCAGCGAGTACCGCATCGAGGCCGATTTCATCCTCGACGCCTCGGGCTTCGC
ACGCCTGCTGCCGCGCCTGCTGCAGCTGGAATCCCCGTCCAACTTCCCGGTGCGCGGGGC
GATCTTCTGCCACGTGCGCGACAACATTCCGGCCGAAGCGGACTTCGACCGCAACAAGAT
CCTGATCACCACCCATCCCGAGCACGTCGACGTCTGGTACTGGACAATCCCGTTCTCCAA
CGGCTGCTGCTCGCTGGGCGTGGTCGCCGAACCGTCGTTCTTCGAGCGCTACGAGGGCGA
CGACCTGCAGAAACTGCAGGCCATCGTCGGCGAGGACCCGAACCTGACCCGGCTGCTGGC
CAATGCCGAATGGGCGGTGCTGCCGGTGCGCCGCATCACCGGCTACTCGGCCAATGTCAG
TTCGTTGTGGGGGCCGGGCTATGCCCTGCTGGGCAATGCCGGCGAGTTCCTCGACCCGGT
GTTCTCGTCCGGCGTGACCATCGCCTTCAAGTCCGCGCAGCTGGCCAGTGCATGCCTGGC
GCGCCGCTATGCCGGCGAAGCCGTGGACTGGGAAGCGGAGTTCTCGGTCCCGCTGCGGGC
GGGCGTGAAGACCTTCCGCCGCTTTGTCGAAAGCTGGTACGAAGGCGGTTTCCAGAAGAT
CATCTACCACCCGCAGCAGCAGCCCGAAGTGCGCGACATGATCAGCTCCATCCTGGCCGG
TTACGCCTGGGACACCAACAACCCGTACGTGGCCGATGACAGTGGCCGCCGCATGCGCGT
GCTGGAGCAGCTGTGCGGCGCCTGATCGCCCCTGCGACAGCACTGCTGCTGAGCCTGCTG
CTGGTGGCCTGCGCCGGCCGCATGCCGAAGCCGTTGGTGGAACTGCCGCCGCTGCGCCTG
TCGCCGGCCAGCCTGCCGGCGCCGCTGGCGTTGCAGCAGCAGTTGCATTTCCGGTTCGGC
ACGCATGAGCGCGACCTGGATGCACTGCTGGAAGCCGATGCGCAGCAGGTGCAGCTGGCG
GTGCAGGCGATGGGCCAGACCGGCGTGCGCCTGCAGTGGGACGGCCGGCAGCTGACCCAG
CAGCGCGCGCCGTGGCTGCCGCCGCAGGTGCGCGCCGAGCGCGTGCTGGATGACCTGCAG
TTCGCGCTGTGGCCGACCGCAGCCATCGCGGCCGCGCTGCCAGCCGGCTGGCAGGTCCGT
GACGATGGCCATCAGCGCAGCCTGTCGCGCGACGGCACGGTGTGGCTGCAGCTGCAGCGC
CTGGACGATGGCAGCGTGCAGCTGGACAACCGCGCCGAAGGCTATGCGCTGCGCATCGAA
TCGATCGACATGGCCGGGCCGGATCGATGAGTGCACCGATCTATCTGAACGATCTGGGCG
TGGTCTGCGCGCTCGGCGATGGCCGCGACGCGGTGGCTTCGGCGATGTTCGCCGGCGTGC
CGGGCGGGCTCAGCGACAACGATACCCTGCTGCCGGGGCACACCCTGGCGCTGGGGCAGG
TGCGTACACCGCTGCCGACGCTGGAAGAACTGCCGGCCGCCCTGCGCGGGCGCAACAACG
CCCTGCTGGACGTGGCACTGGCGCAGATCGCACCGGCGGTGGCCGCCGCGATCGCCCGCC
ACGGCGCCGAACGCGTGGCGGTCGTGCTGGGCACCAGTACCTCGGGCATCGGTGAATCCG
AGCAGGCCCTGCGCACCCATGCCGAACAGGGCCAATGGCCGCCCGGGTTCGATTACGCCC
AGCAGGAAATGGGTACTGCCGCGCAGTTCGTGCGCCAGCGCAGCGGCGCTCAGGGGCCGG
CGTGGACCCTGTCCACCGCCTGCTCGTCCAGTGCCAAGGCACTGATGTCGGCGGCACGCA
TGCTGCGGGCCGGTATCGTCGACGCCGTGATCGCAGGTGGCGCGGACTCGCTGTGCCGCT
TCACCGTGGCCGGCTTCAGCGCGCTGGAATCGGTGTCGGCCCTGCGCTGCAATCCATTCT
CGCAGCACCGTGCCGGCATCAACATCGGCGAGGGTGCCGCGCTGTTCCTGCTCACCCGCG
AACCCGGCCCGGTATGCCTGGCCGGCTGGGGCGAATCGGCCGACGCGCACCATATGTCCG
CCCCCGATCCGCAGGGCCTGGGTGCCATCGATGCCCTGCAGCAGGCGCTGCAGCGCGCCG
GCTGGGCGGCCGATGAAGTGGACTACGTGAACCTGCATGGCACCGCCACCGGCCACAACG
ATGCGATGGAAAGCCTGGCGGTGTCGCAGGTGCTGGGCAACCAGGTGCCGGCCAGTTCGA
CCAAGCCGCTGACCGGCCATACGCTGGGTGCTTCAGGCGCGATCGAAGCTGCACTGTGCT
GGATCGTGCTGGCCGGGAACCCGCAGCAGCAGCTGCCACCGCACTGGTGGGACGGCGTGG
CAGACCCCGCGCTGCCGGCACTGCCGCTGGTCGCACCGGCCACCCGCCTGGCACAGGCAC
CGCGGCGGGTGCTGAGCAATTCGTTCGCCTTCGGCGGCAGCAATGCCGTGCTGGCGCTGG
AGCGTCGATGAACACGCTGTACGCGATCGAAGAGGTGGTGCCGCACCGCCAGGACATGTG
CCTGCTGGAGCGCATCACGCACTGGGACCAGGACACCATCGAGGCCGAACTGGTGGTGCC
CGACGCGGGCCTGTTCGTCGAGGAGGGCCAGGTGCCGGCGTGGGTCGGCATCGAATACAT
GGCGCAGGCCATCGCGGCCTGGGCCGGTTGCCGTGCGCGTGCGGCGGGCAAGCCGCCGCA
GTTGGGCTTCCTGCTTGGCAGCCGCCGCTACAGCAGCCCGCGCAGCAGCTTTCCCAGCGG
ATCGCGGCTGCGCGTACAGGCGCGCTGCGAGCTGTTGGGTGACAATGGATTGGGGATGTT
CGCCTGCCGCATCCTGGCAGGCGAGGACGAATGGGCGACAGCCAACGTGTCGGTGTTCGA
ACCGGCCGATGCGATGGCCTATCTGGAGAGTGGACAGGCATGACAGGGAATCGAAGCGTG
CTGGTGACCGGCGCCAGCCGGGGCATCGGCCGGGCCATCGCGCTGCGCATCGCGCGTGAC
GGCTTCGACGTGGTGGTGCATTGCCGCAGCCGCCTGGATGAGGCACAGGCCGTGATGGCC
GAGATCCACGCGTTGGGCCAGCAGGCCCGCGTACTGATGTTCGACGTGGCTGATCGCGAG
GCCGCACGCGCTGTGCTGGAGGCCGATGTCGAAGCGCACGGCGCGTACTACGGCGTGGTC
TGCAACGCCGGCATCGCCCGTGACGGTGCCTTCCCGGCACTGTCAGCGGAGGATTGGGAC
CAGGTCATCCACACCAACCTGGACGGTTTCTACAACGTACTGCATCCGCTGATCATGCCG
ATGGTGCGCCGGCGCAAGCCTGGCCGCATCATCACCCTGTCGTCGGTGTCCGGACTGGCC
GGCAACCGCGGGCAGGTCAATTACAGCGCCGCCAAGGCCGGCATCATCGGTGCCACCAAG
GCCCTGGCGCTGGAACTGGCCAGCCGCCAGATCACCGTCAACTGCGTGGCCCCGGGCCTG
ATCGAGACCGAAATGCTCAACGATGAAGTGGTTGAACACGCGCTCAAGCTGATTCCCGCC
GGCCGCGTCGGTCGTCCCGACGAAGTGGCGGCCACGGTGGCGTTCCTGCTGTCCGAGCCG
GCCGGCTACATCACCCGCCAGGTGATCTCGGTGAACGGAGGCATGATCTGATGGCCGCCG
ATCGTCGCGTGGTGGTCACCGGTGCCGCCGCCATCAGTCCGCTCGGCCACGACTGGCCGA
CCATCGAGGCACACCTGCGCAGCTGCCGCAATGCGGTGCGTGCGATGCCCGAGTGGGATG
TCTATGCCGGGCTGAACACCAAGCTGGCCGCGCCGGCACAGGATTTCGAGCTGCCGCCGA
ACTACAACCGCAAGACCACCCGCTCGATGGGCAAGGTCGCGATCATGTCGGTGCGCGCCA
CTGAGGTGGCACTGCGTGAAGCCGGCCTGCACGAGCATCCGGTGCTGCGCAGCGGCCGTA
CCGGCGTGGCCTACGGCTCGTCCTCGGGCAGCCACGAGGCCACCGGTGAATTCGGGCGCA
TGCTCAACGAGTTCACCACCGATGGCATCAGTGCCACCACCTACCTGAAGATGATGAGCC
ACACCGCGCCGGTCAACATCGGCGTGTTCTTCGGCCTGTCCGGGCGCGTGTACACCACCT
CCAGTGCCTGCACCTCCGGCAGCCAGGGCGTGGGTGCGGCCTATGAAGCGATCCGCAGTG
GCAAGCAGACGGTGATGGTGGCCGGCGGTGCCGAGCAGCTCGATGCCACCGCAGCGGCGG
TGTTCGACACCCTGTTCGCCACCAGCGTGCGCAACGATGCGCCGCAGACCACCCCGCGCC
CGTTCGATGCCGGCCGTGATGGCCTGGTGCTGGGCGAGGGCGCCTGCACGCTGATCCTGG
AAGACCTGGAGCACGCGCAGGCGCGCGGCGCCACCATCCTTGCCGAGGTGGTCGGCTACG
GCACCAACAGCGATGGCCAGCACGTCACCCAGCCCAGCGCCGACACCATGGCCCAGGCCA
TGCGCCTGGCGCTGGAGGATGCCGGCCTGGACGCGGCGCAGATCGACTACGTCAACGCCC
ACGGCACCGCCACCGACCACGGTGACATCGCCGAAACCCAGGCGACCGCGCAGGTGTTCG
GCAACCGCGTGCCGATCAGCTCGCTGAAGAGCTATGTCGGCCACATGCTGGGTGCCTGTG
GCGCGTTCGAGGCCTGGCTGAGCATCCAGATGATGCGCGCCGGCTGGTTCGCGCCGACCC
TGAACCTGGCCGAGGTCGACCCGCGCTGTGGCCAGCTCGACTTCATCACCGGGCAGGGCC
GCGAACTGCAGGCCGAGTACGTGATGAGCAACAACTTCGCCTTCGGCGGCATCAACACCT
CACTGGTGTTCCGCCGCTGGAGCGAGTGATCCACCGCCCCACCGCACTGTTTCCGCCATC
CACCCGCACCCCTGACAAGGAGAAGTTTCGATGCGCCGCACTCTCATGATCGCCACTGCC
ACCGCGCTGCTGGCCCTGACCTCCACCGCCTCTGCCCGCGATACCCGCGTCGAGCAGTCC
CTGCAGGAGCTGGTCAGCTCGCAGGCTGCCAAGGACGCCGGCATCGACGGCAGCGTGCGC
TTCTACCTGGCCGGCCAGCCGGTCAGCGTGCAGCAGCGCCTGGGTGAAGACGTGACCAAC
AAGAAGACCAACGCCGCCAACAAGAGCGATGCCGAGGCCTGCCGCTGGGTCGCGCTGTCG
GCGCTGCGCGCGCTGCAGGACGGCGCCAGGTCGCGCGGCGCCAACGCCGTGGTCGACATC
GTCAGCTACTACAAGAAGAACGAGTTCAAGAGCAGCACCAATTACGAGTGCTACGCCGGC
ACCATCCTCGCCGGTGTCGCGCTGAAGGGCACCTACGCCAAGGTCAAGTAAGCGCCCGCG
TGGCGGCGGCGTTGGCTGAACGTCGCCGCCACATTGCTGAACCCCGCAGGGGAAACGCCG
CCGATCGCGCCGCCATCGTCGGCTGACGGCTTTCCCCGGTGTCGGCTTTCCGACACAATC
ATGGCTCTTCCCGGGTTATCGTCCCGCGGACATGCACGCCTACGTCTATAAAAGCCAACT
CAAGCCGGACACCTACGTCTACGTTCCCCGACGCGATGATTTCAGCGCGCTGCCCGCGCC
GCTGCTCACCTCGCTGGGGACGCTCGCCTTCGTCCTGGAGGTGGCCCTGGATGTCCAGCG
CCGCCTGGCCCAGGCCGATCCTGAAAAGGTCCGCAGCGAAATGAGCGAACGCGGGTTCTA
CCTGCAGGTACCGCCGTCGGTGGCCAGCCTGATGCCGCGACACTATGACTGACACCTCCC
GTCCGCGTGCCCTGTCGATCGGCTTCGCCGTGGGTGCCATGCTGGCGTTGGGCGCCGCGG
TGGGCGGTGTGCCGGGTGCCATCCTTGCCGCACTGGCGCAGCCGGCGTTCGCGCTGGGCG
TGTCGTGGTGGCGTCGCAGCCGTGCGCTGCTGCCGCTGAAGGTGGTCGCACGCCAGGACC
TGCCCGCACTGCTGGCGCTGTGGGCTGCCGCGCCATTGCTGCTGGCGCTGCTGCTGGCCT
GGCCGCTGGCGGCCCTGCGTGACAGCGGCAGCCTGGCGGCGGTGCTGGGCCTGAGCGTGC
TGGTCAGTGCCGGCCTGCTGGCGGCCTGGCGCACCTGGCCGCTGTGGAACGATGTCGAAC
GCCTGGATGGCAGCCTGGCCCAGCACTGGCAGGCGCTGGCCGGCCGCGACCTGACCGCCT
GGCGTGGTCTTGGCGTGGCGGCGCTGGTGATCGCCTTGGCCGCACTGGTGGTGCTGCCGG
CCTGGCCGGGCCTGTTGCCGGACGGCGCACGCTGGCCCGCCGCACTGGCGGTCGTGCTGC
TGTCGCCGGCGCTGCACCTGCTGCTGCAGCGGGTCGCGCCCGCGCCGCTGGTGTCGCTGC
GCCCCAGCCCGTTCGCCGCTGCCAGCAGCGAACAGGAACCGATGTTCCCCGCTGCGGCCG
AAACCGCGCCGCTGGAGGCGATGGCGCCGCAGGAACTGACACCGGCCCTGTATGAGGCCG
CGCGCCAGGGCCGCGTCGACCGTGGCCTGCAGCTGCTGCAGGCCGGTGCTGATCCGTATG
CGCTGCCGGACCCGAACTGGCGTGACCAGCGCAGCCTGGCGGTGCTGGCGGCGGTGCTGC
CGGACCTGCGCCTGCTGCGCGAGCTGATTGCCCGCGGCGTTGATGTGAACGCGCCGCACC
GGGGCATGACCCCGCTGCTGGCCGCCACCCGTGACAGCTGGCATGGCCGCCCCGAAGCGG
TGATGACCCTGCTCGCCAACGGTGCCGATTCGCGTGCCACCGACAGCGATGGCAACACCC
CGCTGCACCATGCCGCACGCAGTTCCGACCCGGGCGTTGCCGCGCTGCTGCGCGATGCCG
CTGCCGAAGTCGATGCGCTGAACCGCGAGGGCTGGTCGCCGCTGGCGGTGGCCTGCCAGG
TCGGCAACTGGCGCCTGGCCCGCTTCCTGCTCGAGCGCGGTGCACGCAGCGAACCGGCCG
ACGGCACCCCGGTACTGCTGGCCGCCGCCGCCACCGAGGACGACGATCCGGCCGGCGTGC
AGCTGCTGCTCAAGCACAAGGCACGCGCCGACGCGCGTGATCGCCAGCGCCGCAGCGCGC
TGCACGAGGCAGCGCTGGCCGGCCACGTGGAGATCATCGGCGTGCTGCTGGGCGCCGGCG
CCAACCTGGAAGCGCGCGATGCACTGGGCCGCACGCCGTGGCTGGAAGCCGCCCGTGCCG
GCCGTGCCGCCGTGGTCGAGCACCTGCTGCCGCACAAGCCGGACCTGGTCGCGGTGGACG
GCGAAGGCCGCAATGCGGTGCAGCTGGCAGTGATGGCCGAGGATGTCTCGCCGCTGCTGA
TCAAGCGCCTGGTGGAACTGGGCATCGCCGCCGACGCCACCGACCCGGTTGGCCGCCGCG
CGGTGGACTATGCGGCCGAAGCGGGCCGCTGGGCGATCGTGGCCCTGCTGGACCCGTCCT
ATCCGCTGCCGGCAGCCGTCAGTGATGGCCTGGCCGAGCGCGGTGAAGCGGCCAGCGCCA
GCGGCCTGTTGCCGGACCGTCCGCCGCTGACCCTGCTGCGCGAAGCGCTGGGCTTCGGCA
ACACCGATGGCATGGCCCCGCTGGCCAGGCTGTGCCAGCCGGAAGAACTGGGCGGCCTGC
TGCTCGATCCGGAGCTGGCCCTGGAGCCGCGCGCGGTCGATTGGCTGCTAGCCCACGGTG
CCGATCCCTATGTGCGCGACGCCTGCGCCGATACGCCGATGTTCGCGCTGCTGTCGCGCG
GCATCGACGCGGTGCCGGCGCTGCAGGTCATGCTGCAGCGCGGCCTGTCGCCGGCCGGGC
GCGGTGGGCTGGCACGCTTCCTGGCCGCCTGCGCACAGCACGACCAGGCCGCCCGCGGCC
TGGAACAGCTGGCGCTGGAACTGCTGGAGCGTGGCGCCGATCCGTTCGCCGCTTCGCCGG
CCGGTGACCCACCGCTGTCGCTGGCGGTACGCCTGGGCTGGCTGCGCCTGCAGCAGGCCC
TGCTCAAGGCCGGTGTCGATCGCGAAGCGCGCGACAGCCATGGCATGACCGCACTGCATC
TGGCCACCGCCCTGGCCCGCGAAGGCGCGCTGAAGCTGCTGGTGCAGCACGGTGCCTCGC
CGGAAGCACGTGCCGCCGACGGTCAGACGCCACTGGGCGTGGCGCTGTCGATCGGTCGCC
GTGACCTGGCCGACTGGCTGGACTGGCGGGTGTGGCCGCTGCCACGCCGTACCCTGCGCG
AGGCCGATCTGCCGGCCGCTGCGATGGCAGGTGATGTGGACGCCGTGCGCCGCCTGATCG
ATCTGGGATTTGCCGTCGACGCGGTCGACGCACAGGGCTGCACCGCGCTGCTGCGTGCGG
CCGGTGGTGGCCACCTGGCCGTGACCGACCTGCTGCTGGCGCGCGGTGCCGATCCGCAGC
ACGCCGCTGCAAGCGGTGCGACGCCGCTGTCGGCGGCGGTCAGCATGCGCCAGGTCGACA
TCGTTTCGGCCCTGCTCGATGCCGGCGCCAAGCTGGAACATCGCCTGCCGGGCGGGGTGA
CCGTGCTGATGCTGGCCTCGGCGCTGGGCCTGCCGGACATCGTCGCGCGCCTGCTCACTG
CCGGTGCCGACGTGCATGCCGGTGACGCGCAGCAGCTGGGCCCGCTGCACTGTGCCGCGC
TGTACGGTTTCAGTGCCCGCGACCGCTCGCGCCTGCTGGCCCTGCTCGACACCCTGCTGT
TGGCGGGCGCCGAGCCGGACCAGGCCGCCGCCGGTTCGGTCACGCCGCTGCTGCTGCTGC
TGGGCGCACGCGCCGAGCCGGGAACCGCCTGCGACGAGCAGGTGGTGATGGCGGCGGTAG
AGCGCCTGCTGGATGAGGACGTCAGCCTGGACGTGCGCGATCCGCGCGGCTTCGGCCCGC
TGCATCTGGCCGCCCTGCATGGACTGCCGCTGCTGGTGCAGCGCCTGTTGCGCGCCGGTG
CCGATCCGGAAGTGCGCGACAGCCTCAACCGCAGCCCGCGCGAGATCGCGGTGATGCGCG
GCTTCATCGACGTCGCTGGCGAGTTCGAACCGCGCGTGCCGGGCGTTTCGTCGATGGCGC
GGTTCCTGCGCGACAACGGTTGAGCACCGGGATCGGAATCCGCAGTGGGTAGTGCCGGCC
GCTGGCCGGCAACCTGCTGAGACCTCCGGGATACCGAGGCTGCCGGCCAGCGGCCGGCAC
TACCGGGTCCGCCATCGATCGGGTCGGTGCCAACCCTGCCCCCGGTGGGTGCCGATCGTG
CCCCCGGTGGGTGCCGACCGTTGGTCGGCACGCCTACTTGCCGTCGCTTTCCGCGTCGGC
CTCGAACAGATGCATCAGGTCGTTGCGTGCGTCGCGCGAGGTCTGGATCACCGCTGCCTC
GTCGTCGTACACCAGATACTGGTCGCGCAGCAGCTGCTCATCGTGCTCGCGGAAGCGCTG
CACATGGCGTTCGGCCACGTCCGGCGCCACGCCCAGCGCGGTCAGCACGCGTCCGCTCAT
CTCAAGGCTGGTGCCGAACACTTCGCGGAACGGCTCGGCCGACATGTCCATCAGGCGCCA
CGCATGCTGGCGGTTGCGTGCACGCGCCAGCACCGTCGCGTCCGGGTACAGCCGGCGCAC
CATGCGTACCGCGCGCAGGTTGGTCTCCGGGTCATCCACGGTGATCACGAACACATCGAT
GTGCTCGCCCCCCGCCGCACGCAGCATCTCCGGCCGGGTCGGATCGCCGTAGTACAGCTG
GTTGCCGAAGCGGCGCAGGTCGGCAACGGTGTCCGGGTTCGCCTCCAGCGCCACGAACGG
CACCTTCTGCGCGGTCAGCAGGCGCGCGATCACCTGGCCGAAGCGCCCCATGCCGGCGAT
CAGCACCTTGGGCCGGTTGTCCGGCGCCACCTTGTCGGCCTCGGCCGCCGCGCGTGGTGC
GGCTTTTTCCTGGCCGAGCAGCTTGAGCAGCGCGATCATCAGCAGCGGCGTGATCGCCAT
CGACAGGCCGACGATCGCCACCAGCCGGTCGTGGTTGGCGTTGCCCAGCAGGTGCGCGCG
CTGTGCCTCGTTGAATACCACGAAGGCAAACTCGCCGCCCAGCCACAGCACGCTGCCCAG
CAGCAGCGATTGCCGCGAGCTGAGCCGGGCGACACGTCCAACCGCGTAGAGCAGGCTGAA
CTTGACCACCAGCAGGATGCCGACACCCGCGGCGATCAGCCACGGCTCGGCGGCGATGCG
GTCCAGGTCGATGCCCATGCCCACTGCGATGAAGAACAAGCCCAGCAGCAGCCCCTTGAA
CGGTTCGATCTGCGCTTCCAGCTCATGCCGGAACTCCGAATCGGACAGCAGCACGCCGGC
CAGGAACGCGCCGAGGCTGGGGCTGAGGCCGGCTTCCTGCATGAACCAGGCGGTGCCCAG
CACCACCAGCAGGGCGGTGGCAGTGAATACTTCCGGGCTGCGGGTGCGCGCAATGATGCT
GAACACCTTGCGCAGCACCGGTCGTCCGCACAGGATCACCACCGCCAGCGCACCCAGCGC
CACGGCCGCATCTTCCCAGCGCAGGGTCTCGTTCTTCACTCCGCCCAGCAGGGGGATGGC
CGCCAGCAGCGGGATCGCGATCAGGTCCTGGAACAGCAGGATGGCGAACCCGAGCCGGCC
ATGGTCGCTGTTGATCGCCTTGTGCTCGGACAGCAGCTGCAGGCCGACCGCGGTGGATGA
CAGCGCCAGCGCCACGCCGACCACCAGCGCGCTCTTCCACTGGAAGTGATCGAGCAGCAG
CAGGCCGCCCAGCACCAGCCCGGACAACGCCACCTGCGCCGCGCCGGCGCCGAACACCGA
GCGCCGCATCACCTTCAGGCGTGCCGGTGACAGCTCCAGGCCGATCACGAACAGCAGCAT
CACCACACCGATCTCGGCGGCACCGAGGATGCGGTCGGCGTCCTGCACGAAGCCCAGCCC
GTCCGGGCCCAGCACCACGCCGGCCGCCAGGTAGCCCAGTACCGCGCCGAAGCCGAACTT
CTTGAACACCGGCACGGCGATGACCGCCGCCAGCAGCAGCACCAGGGCCAGTTCCAGACC
ACCGCTATGCATGGGAATACCTGGTCATCGGGGGAGCCCGCTGTGCGTCCGTTCGGATGG
GGGAGGGCGTGGCGAGCGCCACCACGACATTATGCGCGCCGGCCTGTGTATGCACGAGAA
CAACCGGCCGGGCGGCCACCCAGCGCGGGGCGCCCAGGTTGACCTGCATGGCCCACGGGT
CCAGACTGCCCGCCGCTGGCGGCGCGTCCGTTGGCATACGCATCCCGGAGTCCCCAACCC
ATGTCCAGCGACAGTAGAAGTCGACCTCGTTCGACGCCAGCGATGGCCACCGCCTGATAC
CGGGACGGTTTGCCTGCGTTGGCGTTGCGCGAGGTCGCATCCCCACAAGGCAAAACCGAT
GAACCAGAAGCAATTGCTGCGCCCGGTGGCCGATGCCGCCGCACTGGCCGCACCGCTGGC
GAACTACAACACCGCCGACGCGGTGGAATTCCTCAACACGCTGGACCTGACCCGCGCCGC
GGAAACGCTGGCTGCGCTGCCGTTGCCGCGTGCAGTGAAGATGCTCGAAGCGCCGGAGCT
GCACCGCAGCGGTGAGCTGGTGGCCGCACTGCCACCCGCGCGGGCTGCGGCGCTGCTGGG
CCTGATGGCCGACGACCGCGCCACCGACATCGTCCACGAGCTGGATGAGGAAGAGCGCGC
GCGGTTGATCCCGCTGCTGGGCGCCGACGCCCGCCAGGTCATCCAGAAGCTGCTCAGCTA
CCCGCCGAACACCGCCGGCGCACTGATGACCACCGAGTACGTGGCGGTGCCCGCCAGCTG
GACCGTGGCGCAGACCCTGCAGCACATCCGCCAGGTCGAGCGCACCCGCGAGACGGTGTA
CGCGATCTACGTGCTGGAGCCGGCCAGCCAGCAGCTGCAGCAGGTGGTGACCATGCGCCG
GCTGATCACCGGCCTGCCCGAGGAATCGATCCTGGACGTGGCTCAGGTCAATCCGCCGGT
AACAGTGGATGCGCTGATGGACCAGGAAGAGGTGGCACGGCTGATCCGCCGCCACGACCT
GCTGGCGATTCCGGTGGTCGACGCGCAGCAGCAGATGCTCGGCATCGTCACCGTGGACGA
CGTGCTCGATGCGCTGATCGAGGAATCCACCGAGGACGCGCACAAGTTCGGCGGCATGGA
AGCGCTGGACAAGCCGTACATGCAGATCGGCTTCTTCGAGATGCTGCGCAAGCGCGCCGG
CTGGCTGAGCGTGCTGTTCCTGGGCGAGATGCTGACGGCCAGCGCGATGCAGCACTACGA
GGACGAACTGGCGCGCGCGGTGGTGCTGACCCTGTTCATCCCATTGATCATGAGTTCGGG
TGGCAATTCCGGCTCGCAGGCCACCTCGCTGCTGATCCGCAGCCTGGCACTGCGCGAACT
GCGCCTGCGCGACTGGTGGAAGGTGGCCCTGCGCGAAGTGCCGACCGGCATGGTGCTGGG
CGCCATCCTCGGCTGCCTGGCCATCGTGCGCATCGTGATCTGGCAGCTGGGCGGCCTGCA
CGACTACGGCGAGCACTGGATCCTGCTGGCGATCACCATCGGCGCCGCGCTGGTGGGCAT
CGTCACCTTCGGTTCGCTGTCCGGCTCGATGCTGCCCTTCATCCTGAAGCGGCTCGGCTT
CGACCCGGCCAGCGCCTCGGCCCCGTTCGTGGCCACCCTGGTGGATGTGACCGGCCTGGT
GATCTACTTCAGCATCGCCGCGATGATCCTGCACGGCACGCTGCTGTAACAAAACGTGCA
CGCCGGGGTCGGATCCCTTCGCGCAGCGAAGGGCTCTGACCCCGGATATCCGCAGCAGGG
GATCAGAGCCCTTTCCTGCGAAAAGGGATCCGACCCCGCCTCCGACCCCATCGCCACGGA
ATTTGGGTACCGTAGGCGCATGAGTACCTACCACCTGCAGTCCGTGTTCCGTCCGCAGTC
GCTCGCGGTGATCGGCGGCAGCCCGCGCGAGCGTTCGGCCGGGCGCGCGGTGATGCGCAA
CCTGCGTGGCACCGGCTTCCCCGGCAAGGTGGCGTGGATCAATCCGCGGCATGCCGAGAT
CGATGGCATCCGCACGGTCAAGCGGCTGAAGGACCTGGACTGGGTGCCCGACCTGGTGGT
GATCACCGCACCAGCGGCGATCGTGCCGCAGGTGGTGCGCACTGCCGCCGAACGTGGCGT
GCAGGCGGCGATCATCCTCACCGCGCACCTGGGCGAAGGCCCCGGTTCGTTGTCTGCACA
GGTAGAGGCGGTGGCGCGCAAGCATGGCCTGCGCATCCTCGGGCCGCATTGCCTGGGCGT
GATCGCGCCGCACGCGCGGCTCAATGCCAGCATCGCCGCACATTTTCCGCAGGCCGGCGA
CCTCGCGCTGATCTCCGAATCCTCGGCCATTGCCGCCGCGCTGGTGGAATGGGGCGTGGC
GCGCTCGGTCGGGTTCTCCGCCGTGGTCTCGCTGGGCGATACGATGGACGTCGACTTCGG
CGACCTGCTCGACTACTTCGCCACCGACTACCGTACCCGCGCCATCCTGCTCTACGTCGA
GCAGATCAAGGACGCGCGCAAGTTCATGTCGGCCGCGCGCGCCGCCGCCCGCGCCAAGCC
GGTGGTGGTGGTGAAGTCCGGCCGCGCCGAGCGCGTGCAGCCGGGCAGCCGCGATACCCA
TGTGCAGGCCCTGGCCCGCGCCGATGATGTGTACGGTGCGGCCTTCAACCGCGCCGGCCT
GCTGCGCGTCGGTGCGCTGGACGAGCTGTTCACCGCCGCCGAATCACTGGGGCGGCTGGG
CACCTTCCCTGGCCGCCGCCTGGCCATTCTCAGCAATGGTGGCGGCGTCGGCCGCCTTGC
CGTGGACCAGCTGATCGCGCTGCGTGGCACGCTGGCCACCCTGTCCGACAGCACGGTGCA
GAAGCTCGATGCGGTATTGCCACAGGGCTGGTCGCGCAGCAATCCGGTCGACATCGTGGT
CGACGCCGATGGTGACCGCTATGCCGCGGCCATCGAAGCGCTGCTGGCCGACAACGAGAA
TGACGCGGTGATGGTGGTCAACGTGCCGACCGCATTCACCTCATCGGCGGACGCCGCGCA
GGCACTCACCCGCACGCTCGGCCTGCGCCCGCGCCACCACCGCGACAAGCCGGTGTTCGC
GGTGTGGCTGGGCAACGACGACCAGGCCACCGCCACGCTCAACGCGGCGCGGGTGCCGAC
CTATCCGACCGAGGCCGAAGCCGTACGTGGCTTCCAGCATCTGGTGCGCTACCGCGAAGC
GCAGAACGCGTTGATGGAAACGCCGCCCAGCCTGCCGCAGGACTTCAGCGTCGACACGGC
CGCCGCGCGCGCACTGGTCGATGCCGCGCTGGCCAACGGCCAGCAGTGGCTGGACCCGCT
GGCTACGCATGAACTGCTCAAGGCCTACGGCATTCCCTCCGCGCCGGTGATGCATGCGCG
TGATGCGCACGAGGCGATGGACCTGGCGCAGCCGCTGCTGGAACGCGGTGCCACGGTCGC
GCTGAAGATTCTCTCGCCGGATATTCCGCACAAGTCGGAAGTGGATGGTGTGCGCCTGAA
CCTGTCCACGCTGCCGGCGGTGCAGAGCGCGGCCAACGCGATCCTGTCGCGCGCACGCCA
GCTGCGGCCGGATGCGCGTATCGACGGCCTGCTGGTGCAGCCGACCATCGTGCGTCCGAA
GGCGCGCGAGTTGATTGTCGGCATCGCCGATGATGCGACGTTCGGCCCGGTGATCGTGGT
CGGTCGCGGCGGCACTGCCGTCGAAGTGATCAACGACAAGGCGCTGGCGCTGCCGCCGCT
GGACCTGCGCCTGGCCCACGAGCTGATTGGCCAGACCCGCGCCTCGCGCATCCTCAAGGC
CTACGGTGACGTGCCGGCGGCTGACGAGCGCGCACTGGCGCTGGCGCTGGTGAAGCTGGC
ACAACTGGCCGCCGACATTCCCGAAGTGCGTACGCTGGACATCAACCCGTTGCTGGTCGA
CGGCAAGGGCATCCTCGCCCTCGACGCCCGCGTGGCGGTGGCGCCGTCGCGCATCCTGCA
CAAGGGCCGCGGCCATCCACGTTTCTCGGTGTTCCCGTACCCGAAGGAGTGGGAGCGCAC
CATCGAACTGTCCGATGGCGGCCGTGCCTTCGTGCGCCCGGTGCGGCCGGAGGACGACGC
GCTGTTCCGTGCGTTCTTCGCCCGCGTCAGCGACGAGGACCTGCGCCTGCGCTTCTTCCA
GTCGGTGAAGCACTTCAGCCACGAGTTCATCGCGCGCCTGACCCAGCTCGACTACGCGCG
CTCGATTGCGCTGGTGGCGATCGAACCGCGCAGCGGCGAGATGCTGGGCGCGGTGCGCCT
GCACGCCGATGCCGATTACCACCGTGGCGAGTACGGCATCCTGATCCGCTCGGACCTGAA
GGGCCACGGCATCGGCTGGCGGCTGATGGCGATCATGATCGAGTACGCCAAGTGGCTGGG
CCTGGACGTGGTCGAAGGCCAGGTGCTGCGCGAGAACAGCACCATGCTGGCGATGTGCCA
GAGCCTGGGCTTCAAGACGAAGCTGGACCCGGACGACCCGACGGTGATGATGGTGACCCT
GCCGGTGCAGCAGGTCGAGGTGCCCGACGTGCCATTGTAGAGCCGAGCCCACGCTCGGCT
GCCTTGCATCACACGGGCACGCCTGAGCCGGGCATGGGCTCGGCTCTACAGCTTCAACGC
ATCGGTTCCACCACCACCGCCGTGCCATAGCACAGCACTTCGGTAAGCCCGGTCATCACA
TCGGTGGCGTCGTAGCGCATGCCGATGATCGCGTTGGCACCCAGCTGCCGTGCATGCTTG
ACCATGTCGCGGTAGGTTTCCTCGCGGGCCTGTTCGCACAGTTCGGTATAGATGGTGATG
TTGCCACCGAAGATCGTCTGGATACCGCCGAGGAAGTTGCCGACGATCGAGCGCGAGCGC
ACGGTGATGCCGCGCACCACACCGAGGTTGCGCACGACGCGGTGCCCAGGCAGCTCGAAG
GCGGTGGTGACCAGCGCATCATCGAAGCGGAGCGCGGGTGGGGTGGGGGTGCCGCTGTTG
TAGGGGTCTGCCATGGTCGCGTCCGTGTCGCTGCCTTCTGAGAGTCGAGCCATGCTCGAC
GGGCCGTGCAGCAGTCGAGCATGGCGCGACTCTACAACGCAACCGCCTGTTGCGGCATGG
TTCCGTCACCGTGCTGGCGCGACAATACCCCCATGACCGACCGTATTCCCCTGCTGCTGC
TGCCCGGCCTGCTCAACGATGCCGAGCTGTGGCGCGCGCAGCTGGCCGACCTGGCCGACA
TCGCCGACTGTACAGTAGGCGACCAGACCCGTGGCGAGACCCTGCAGGCGGTGGCCGAGG
ACGTACTCGCACAGGCACCGGAGCGCTTTGCGCTGGCCGGTTTCTCATTGGGCGGCTTCG
TCGCCCAGCAGATCCTGCGCATTGCGCCGGAGCGCGTGCTGCAGCTGGCGCTGATCGATA
CCTCGATCCACGCCGATCCACCGGAACGTGCCGAGCAGCGCCGCAGCCAACGTGCCAGCG
TGCGCCTGCCGGGGAAGTTCCACGGCTTCGGCGATGTGCTGATGCGCAGCTACATCGATG
CGTCGCGGCTGGATGACTACGTGCTGGTGCAGCGCGTGCGCGACATGACCGCCCGCCTGG
GCGCGGACGTGTTCCTGCGCCAGAGCGCGCTGGAACGCCGCGATGGCCATGATGTGCTGG
CCGGCTACCGCGATCCGCTGCTGATCGTGTGCGGCGCGAACGATCGCATCACGCCACTGG
CGATGAGTGAGGAAATGCACGCGATGGTGCCGCACTCGCAGCTGGTGGTGGTGCCCGACT
GCGGGCACCTGGCACCGATGGAGAAACCGGACGAGGTCAGTGCGGCGATGCGTGGGTGGT
TGCTGCAGGCGCGACACTGACCGGCTCGATGGGGGCGTCGTTCCAGCCCATCCGGTTGTA
GAGGTGGTAGCGCAGAACGCCGATACGCTCATGCAACATCACTTCGACCAGCAATAGATT
GAATGTGGAGGGCAGCCACCCCCGGGTGGCACGGAGGCGGTCGCTGGGCAGGCCCTCGGC
CACGACGCCGAAGTGACGGAAGTAGATCAGGCTCCGCGTGAGATGCAGGCCCGAGGTCAC
CAGCACCACCCGCGGGCTGTTGCGCCCGATGATCGCACTGCTGTTTCGGGCGTTCTGCCA
GGTGTTCCTGCTGGCACGCTCGCGGACAATCCTCTCGGTGGGCACGCCCAGCGCAATCAG
TTCGCGTGCGTAGACATCGGCCTCAGCGACATCGCCCTTGGCAGTGACGCCTCCGCTGGC
AAGCACCGTACAGACCTCCCGCGTGCGATCGCATTCGTGGTAACGCTGTGCTGCCCTCAT
CAGGCGGCTGTAACCGCCCAGCCCGGGCCTGGAGCCCCGGGCATCGTGGTCGATGCCGGC
ACCCAGTACCACGATCACAGTGCGCGGATGAAGTGCACCGTGATCAGTGACAGAAGGGGT
GCCCTGCGCGCGATCCAGCAACCATTGCGTGACCGGGGCGCTGGCACTGGCTGCCATGGC
CAGCGGAAGCGTCGCCAGAAACGCAGCACTGCGCAGACGGCGTTTCCAGACCAGCACGCT
GCATGAAAGCAGCAGGAGAAGTGTCAGTGTCAGCATGGTGGTCCATGAGGAAAGTTTGAA
AGAATTCCGATGGCGTAGCGCATTCGTTGCCTACATGCTGGATGTCATGGATCTGAAGCG
ACTGTCACTCCCGGCCCGATGTGCTGCCATCGTAGGCGGAATCATGCTCGCGGTGGCTGC
AGGGCATCTGCTGGGTGGCTGCTTTCCGCAGTTCTTCGTACAGATCCATCAGCGGATGCA
ATAGCTCGCGGGTCCTGCATGCTGACGCCTGAGGTCTCCAGTCAGGCGTAACGGGACGCT
GGAATACATCCGTTCAGGTGTTGAATGCGACAGATGGAGGAAGGCGATGCAAAGCTTGAA
GTCCCGGTTTGGGCTGAACGCAGGTCCACACGCCATGGACCGGCCTGAGCTTGGGGAACG
CTCGATGCTAGGTCTCATTGCGGCAACGTCGCCCCACCAGCTGCCTTCATTCACCGCAGC
GTTGGACGCGGCGATATCGCAGTGGATGAGCAAGGCGAAGGACGAATCCTTCGGTGGCTT
GGAGCAGGAGCTGGCGCGTCTGCATGCCTTGAAGAGCGTGACCTCGGCGTTGGGCAGCGC
CGAGGTAACGCTGGCCTGCGACGCATTGAGTGACTGTCTCCGCTCGGGTACAGAAGCGTA
CGCTGTGCGGCGGCGGGCATGCGCGTTGGCACTGTCCGCGCAGCGTCTTCTGCATCGTGC
GACGGCGCATTTCCGGATGGAAGGAGGCTGACGTGCACCAGCCCTGTGTGTGCTCGCAGG
CTTCCGCACCGGCAGCATTGCTGCAGGCAGCCCGTGCGCTGGAGATGCACCGCCTGGCCT
GGCTTCTGTCGTGCCTTCAGGAGCCACGCGCCAGCGGGTTCCGGGTCCTGCTGCAGGTAC
TGGTGGTGCTGTGGTGCTGGCAGTGGGTGGATGGCCCGCAGCCGGTTCTGGCCAATGAGG
CGGCCCGCGTGCTGCCGGTGGCCGTTGCACTGCTCGCGGTATCCGGGACATGGGCACTTG
TTGCAAGGCTCTGCATGGAGCGCTGCCACCGCTGGTGCGATGGGGTAGGCCTTCTGCTCA
GCCTGGCAATGGTTGCGATCCAGGTGGACGCGGCGTTCATCCTGCTGATGACGCTCAATG
CAGCCCTGCCTTTCCTCGTGATCTCCGCGACCGCGGTGTATGGCCGCAGGGCAATTGCTC
CCGCGATTGCATCGACTGCGCTGGCATTGCTGTGGGCCGCGCCTGAAGGCTACTGGGTCT
CTCGGCCCGCCTACCTCGCCTACGCGCTGGCATTGACGATCCTGTTGCCGCTGGTAGCGG
CGTTGCTGGTAGCCGCGATGCGTGACATAGCGCTGCGTGCCATTGCTTCGCGTGAGGCGC
AGGGCCGATTCGTCAGTACGATGAGCCACGAGCTGCGGACGCCGCTGAACGCCATCATCA
GTGGGATCCAGCTGCTGGAAGTGGGGACGGCAAGTACGGCCCAACGGCATGCACTGGCGA
CGGTCGCAACGCAGGCGCAGGCGCTCAGGCACCGCATCGATGATGTACTGGACGCAGCCA
GCATCGATGGTGGCCGGCTGCAGTTGCGGCTTCATCCTTGTTCGCTGCGGTCGATCATTG
AAAGCGTGCAGGCGACCTGCATGCCGGCTGCCGCCGACAAGGGCGTACTTCTGCAGCTGG
ATGGGAGTGAGCCCGATGTCTGGATGCTGGCAGACGGCGGACGTATCGAACAGGTGGTGA
CCAATCTTGTCTGCAATGCCATCAAGTTCACCCCGATGGCGGGCGAGGTGTCGGTATCCA
TCGTTGCGGTCCGATCGGGTGACGACTGGCAGGTTCAGATCGAGGTCTGCGATTCCGGCA
CGGGGATCGAAGCCGCGGACTTGGAGATGATCTTCTCGCCGTTCGTACAGCTCAGCCAAG
GTGAGGCACGCTGCGAGCAGGGTGTCGGGCTGGGGCTGTACATCGTGCGGCTGATTTCCG
ATGCCATGGGTGGGACGATCAGCGTGAGCCGCAATGAAGCAGGCGGTGCCTCATTCGCGT
GGCGCTTCACGGTGGCCTCAACCACGGAGGTGGACCCTCTTCCTTCCCTTGAAGAACTTC
TTCAGTCACACGCAGCGTCGGTGCGACCGCTGCACTGCCTGCTGTTCGAGGACGTGGAAA
CCAACCGTGACGTGGTAGAGCGCCTGCTGCAGAGCGCCGGTCATCGCCTCAGCTCCCGCC
ACGATGGTCACGACGCGCGCGCAGTAATCGCGGCAGTCGAGCCTGATGTGGTGCTGCTGG
ATCTGCACATGCCCGGCTGCAGCGGATGGGAGGTGCTGGAGTCGCTAGCCAGGGACCCCG
GCGCGCCACCGGTTCTTGTAATGAGCGCGGATACGCGGGTACAGGTGATTGAAAGAGCCC
GCGCGCTGGGGGCTGCCGGTTTTCTATGCAAGCCACTGGACATCCACGACGTGCTGGATA
TGTTGCGCGGTGTTGCCGAGCGCTGACCGTCCGGCAGGTGCCGACCTTGGTCGGCACGGT
GTTTCATCGATCGATCAGACGTCTGCGCCGACCAAGGTCGGCGTCTACCAGAGCAGTTGC
GCGCCGTCGTTGGAATCAATCCCAGGCCGGGGCGATGCCTTCCGGGTTGGCCAGGCGATG
GCCGCGGTCGAGCTTGGCGATCTGTGCCATGTCTTCGTCGGTAAGCCGGATCGCTGCCGC
TTCCAGGTTGCTCGCCAGGTTCTCGCGCTTGGTCGAGGACGGAATGACCGAGAAACCCTG
CTGCAGCGCCCAGGCCAGCGCGACCTGCGCCGGCGTGGCCTGGTGGCGTCCGGCAATGGC
CTGGATCACCGGGTCCTTGATCACCTCGCCGTAGGCCAGGCTCATGTAGGCGGTGATGTG
GATGCCGTTGTCCTGCAGGAACTTCACCAGCAGGCGATTCTGCAGGTAGGGGTGGATTTC
GATCTGGTTGGTGGCAATGGCACCGGCGCCGAGGATGCCGATCGCCTTGCGGGTCTGCGC
GATGGTGAAGTTGGAGATGCCGATCTCGCGGGCCAGGCCCTGCGCCTTGGCTTCAGCCAG
TGCGGCCAGGTACTCCTCCATCGGCACGTCGACCTTGTCGTTCGGCGATGGCCAGTGGAT
CAGCGCCAGGTCGACGTACTCGGTTCGCAGCTTTTCCAGGCTGGTGCGCAGGCTGGCCAG
CAGCGCATCGCGCTTGAACGCGGTGATCCAGACCTTGGTGGTCAGGTAGATGTCGTCGCG
CGGCACGCCGGAATCGGCGATGGCCTGGCCGACCTCGGCTTCGTTGCCGTAGATCTGCGC
GGTATCGATGGCGAGGTAGCCGACCGCCAGCGCGTTGCGCACGGAGTCGATCACGGTCTG
GTCTTTCAGGCGGAAGGTGCCGAGACCGAAGGCGGGGACAGTCATGGGGGCTCCAGCAGA
GGGGGAGGGAGGCGGGAATATCCACGAAAGGGTAGGCCAGCGGCCGTGTGCATGCCGGCA
ACGGTGCATTGCATCGACGTGTACGACGGCAGGTGGTGGTGGGTGCGGACCGTTGGTCCG
CACTGTTCATGCCGCCACCCATGCAGCGTTGGACGCGGCCGGCCAGCGGCCGGCACTCCC
CCTGTCTGCGCTCGACGGTAGTGCCGGCCGCTGGCCGGCAACCGGATCAATCAAGCCGCG
CGTGCCAGCCCGCCCTTCGCCGCCGCCGTGGTTGACAGGTCGAACACATCCACCGCATCG
ATCAGGCGGTTGGCCTGCTGCTCCAGGCTGCGCGCGGCGGCGCTGGCTTCTTCCACCAGC
GCGGCGTTCTGCTGGGTCGTGCCGTCCATCTGGATCACGGTCTGGCTGACTTGTTCGATG
CCCGCGCTCTGCTCCTGCGAGGCCGCGGAGATCTCGGCCATGATGTCGGTCACGCGCTGC
ACCGATGCAACGATCTCGGCCATGGTGTCGCCTGCCTCGCGCACGCGCTGTGCGCCATGG
CCAACCTGTTCCACCGAGGCTTCGATCAGTGACTTGATCTCCTTCGCGGCTGCCGCCGAG
CGCTGCGCCAGCGTGCGCACTTCGCTGGCGACCACCGCGAAGCCGCGGCCCTGTTCTCCG
GCGCGTGCCGCTTCCACCGCGGCATTCAGCGCCAGGATGTTGGTCTGGAACGCGATGCCA
TCGATCACGCTGATGATCTCGGCGATCTGCCGCGACGAGGTCTCGATCGCGCCCATCGTC
GCCACCACCTGGCCGACCACGCTGCCACCGTGCGAGGCGACCGTATGTGCGCCGATCGCC
AGCTGGTTGGCCTGGCGCGCATGTTCGGCGTTCTGGCGCACGGTGGAGGTCAGCTCCTCC
ATCGATGCCGCGGTCTCCTCCAGGTTGGCCGCCTGCTGCTCGGTGCGGCGCGACAGGTCA
TTGTTGCCGGCGGCGATCTCCGCGGCGGCGGTGTGGATGTTGCCGGAGGCGTGCTTGATG
TCGGTGACGATGGTCGCCAGCTGCGTGGCGGTGGTATTGGCATCGCCGGCGATACGGGCG
AACACCCCCTGGAAATCACCGTGCATGCGCGCGCCGAGACGGCCATCGGCGATCGCGCGC
AGCATCGTCGAGACTTCGCCGAGGTTCAGTTCGGTAGTCTGCATCAGGCGGTTCAGGCCT
TCGACCATTGCACGGAAATCATGCTCGAAGCGGGCACTGTCGCCGCGCTGGCTGAAGTCA
CCGGCGGCCGCCGCCTCGGCCAAGCGGCGGATCTCGCCATTGATCAGGCCGAGGTTGTGC
TTGGCCATGTCCAGCGCTTCGGTGATCACGGCCTTCTCGCCGGGCAGGCGTTCCATGTCC
TGGCTGAGGTCGCCGACCGCGTAGCGGCCCATGATCGAGATCGCGCGCATCTTCACCCGG
ATATGCGCATCGACCAGTGCGTTGCAGTCGGCCACCATGGTGCCGAACGCGCCGGGGAAG
GCAGCGGCGTCCATGCGATGGCTGATGGTGCCGGCTTCGTGCGCCTGCGCCATCGCGGCC
TGTGCATCCAGCACGCTGCGCAGCGTGGATTGCACCGCCTGCATGGCCTGCGCGAGGCGA
CCGATCTCGTCGCGGCTGCGCACCTGTACTGCGTGCTGCAGGTCACCGGCGGCCACCGCG
CGCGCCGCTGCTTCCACTGCCAGCACCGGCTGCACCACCGCACGCCGCAGCCACCAGGCC
AGACCGATCAGCAGCAGCACGGCGGCCAGCACGGTCAGCGCCGCGCACAGCAGCAGGGTC
TGCCGGGCCTGCTGCGAACGGGACGCCACCGCCGCTTCAGCCACCTGCGTGGCGTGCGTG
CTCAGCGCATCCAGAGCCATCGCCACCGGGCGATCCTTGCCGCGCACCAGGTTGTCGCCG
GCCGCGGGATCGTAGCCGGCCGCGGCAAATGCCTGCAGCGCCGCGTGATAGTCCTGCTGC
AGCTGCGCGTGCAGGCCAACGAACGCCTGCGCCAGCTCACGCGTGCGCGGGTCCGGGCTG
GTGGCCAGACCCTTGGCCAGTTGCCCGACCAGGCGGCCTTCGCTGTCGAAGCCATCCAGG
TGGCGTTGGCGCAGCGCATCGTCGTGCCCGCGCAGCAGCACGTTCTTCCATTCCTGCACC
TGGCCACGGAACTCACGCTGCAGGCGTTCGGCATCGCGGCTGTGCGCGACTTCGGGCGGG
ACCTCGGTGGACAACTTCAACCAGGCGGAGGCCAGGCCTGCCAGCGCGCACAGCAGGACC
ACGGCCAAGCCAACAGAAACCGCGCCGAGCAGCTTGGACTGCAGGCGCGGAGCACGGACA
GACGCATTCATCGGGAAGCACTCTCGGGAAGGGGCAATGCGGTATCGACCCGCTACGCTT
CCGCTGAAGTGCGACGAACATCACATTAGCGTTTCGTTTAGTGATGTGAAGGAAGTGTTT
CATAGGACAAATGTGTCCATATGGAACAAATACGGACCCTGGACAGGGGATATAAATGTA
ACTAATGTAGTTACATGAAATCCGCGAACCCGCTCTCTGACGCCCTGCACGTGATGGCGC
ATCTGGTCGGCCAGGATGGCCCGCGCACGTCCGGGCAGCTGGCGTCCTGCCTGCCGACCC
ATCCGGTGGTGATCCGCCGTCTGCTGGCGCAGCTGCACAAGGCCAGCTTGGTACGCAGCA
CCCGCGGTCATGGCGGTGGCAGCCAGCTGGCCCGCGACGCTGCAACGATCACCCTGCATG
ACATCTACCTGGCCGTGGGCGCACCACCGCTGGTGCAGGTCGGCGCCCGCGACGCCGGCG
GCGGCTGCCCGATCCAGCAGCTGGTCAACAGCGCGCTGCTGGAGGGGGCACGCGAGGCAC
AGCGGTTGCTGGAGGCGCGCCTGCGGGCGACCACGCTGGACCAGCTCGGCGCCGACTTCG
CCCGCCATCTCGCCCATCACCGTTCCCTGGAAGGTCCTCATGAATCCTGATGTGCTCATC
GTCGGCGGCAGCTACGCCGGCATTGCCGCCGGCCTGATCCTGGCCCGCGCCCGGCGGCCG
GTCACCGTCATCGACGCCGGCTCGCCGCGCAACCGCTTCGCCAGCCATTCGCACGGGGTG
CCAGGGCTGGATGGCATCAGCGGCGCCGAGCTGCTGAAGACCGCGCGCCAGCAGCTGCTG
GATTACCCCAGCGTGCGCTGGGTGCATGCCGAGGCTGTGCAGGCCAACGCCAGCGCAGAG
GGCGTGGAAGTACGTACCGCCGATGGCCAGGTGCTGGCCGCGCGCAAGCTGCTGCTGGCC
AGCGGTATCGCCGACCAGCTGCCGGAACTGCCCGGGCTGGCCGAGCGCTGGGGCAGCACC
GTGCTGCACTGCCCCTACTGCCATGGTTACGAAGTGGGTGGCGGCGCCATCGGCCTGCTT
GGCGGCCATCCGATGTCCGCCGGCAAGGCGCCGCTGTTTGCCGACTGGGGCAATGTCACC
TTCTTCAGCCAGGGCCTGCCGATGACCGATGAGGAACGGGCTGCCATGCAGCAGCGCGGC
GTGCAGATCGAGACGTCGCCGGTGCTGGGCGTGCAGGGCGACCAGCCGACCTGGCTGGAA
GTGGAGCTGGCCGATGGCCGCCGCATCGCCCAGCGTGCGCTGTTCGTACCGGCCACCCAG
GCGATGGCCACGCCATTGGTGCAGCAGCTTGGCTGCACCTTGGCCGAGAGCCCGCTGGGG
GTGCTGATCGAGGTCGACATGATGAAGCAGACCTCGGTGCCGAACGTGTATGCCGCAGGC
GATGCGACGACGGTCGGCAACATCACCCTGGCCATGGCCGAAGGCGTGCGCGCGGGCATC
GGCGTGCATCATGCGCTGGTGGCCGAAGACAGCGTGCCGCGCTGAATGTGGCGGGGTCAG
ATCCCTTTCGCAGAAAGCGATCTGACCCCCGACGTGACGTACTGCTCTGGTAGAGGCCGG
CCTTGGCCGGCACCGCTCCGTTACCCCTTCACGCACAGCACCTGGCGCAGGGTGTGCACC
ACCTCGACCAGGTCCAGCTGTGCGGCCATCACATCGTCGATCGACTTGTACGCGGCCGGT
GACTCGTCCAGCACGCCGCTGTCCTTGCGGCATTCCACGTGCGCGGTGGCCTCGCGGTGC
TGGGCCAGCGTGATCTGCTGGCGCGCCGTGCCACGGCTCATCACCCGGCCGGCACCGTGG
CTGCAGCTGTGGAAGCTGTCGGCGTTGCCCTTGCCGCGCACGATGTAGCTGCGCGTGCCC
ATGCTGCCGGGAATGATGCCCAGCTCGCCTTCGCGCGCACTCACCGCCCCCTTCCGGGTC
ACCAGCAGTTCCTGGCCGTGGTGCGTCTCCTTCTGCACGTAGTTGTGGTGGCAGTTCACC
GCCATCGCTGCCAGCTGGAACTTCGGCAAGCGGTGGCGCATCTCGGCAAGCACGCGCGAC
ATCATCGCCTCGCGGTTCTGCCGGGCGTAGTCCTGCGCCCACGACACGGCTTCGACGTAG
TCATCGAACAGCGGCTCGCCTTCCATGAAGAACGCCAGGTCCTTGTCCGGCAGGTGGAAG
CCGAGCACGCGCCGGGCCAGTTCCTCGCGCGCCTTCTCGATGAAGTAGGTGCCGATCAGG
TTGCCGGTGCCGCGCGATCCGCTGTGCAGCATCACCCACACCGTGTCCGTCTCGTCCAGG
CACAGTTCGATGAAGTGGTTGCCACCACCCAGCGTACCCAGCTGGCGGTCGAGCTTGTCG
GTGCGGATTCTGCGGTGCCTGTCCTTGATCTTCTCCAGGCCGACGGCCAGCCCGGACTGC
ACCAGCCGGGTGTGGATGCTGTCGGGCATGCGGTGATGCTCGCCGCCGCGCCCGTTGCCG
ACCGGAATGCTGCGCTCGATGCTGTTGCGCAGCTGCCGCAGGTCGTCGGGCAGGTCGTTG
GCGCGCAGCGTGGTGCGTACCGCCGCCATGCCGCAGCCGATGTCGACGCCGACCGCGGCC
GGGATGATCGCACCGCGGGTCGGAATCACCGAGCCGACGGTCGCGCCCTTGCCCAGGTGC
ACGTCCGGCATCACGGCCACCCACGGCCCGACGAACGGGATCGCGGCGATGTTGCGCAGC
TGCTCATGCGCCTGCGCTTCCAGCGGCACACCGTTGACCCAGCCCTTGATCGGCGTGGTG
CCCTCGGCGTGCAGCCATTGATAGTTGTGTTGAGTGTCCATGTCTTCGTGTATGTCCTTG
ATGGGCCGGCGGCGCGTCCCTGCGCCGCCGCTGCCCCCTACCTGATCGTCACCAGCTGCT
TCAGCACGCCATCCAGGCCGCCGAATACGGTGAGCGTGTCGATCTTCTCGGTGACCTTCT
CCAGTGCCTCCAGCTCCTTCAAGCGCATCAGCACCGGGTTGTCCTCGATCAGCTTTGCGG
TGTTGAGCTGCGAACGCGTGGCGTTGGCCTCCTCGCGTCGACGGATCACGCTGGCCTGGG
CCTGCTTCTCGGCCAGCACCACGCCATTGAGGATCTCCTTCATCTCGCCCGGCAGGATCA
CGTCCTTGATGCCCACGCCGAGCAGCCGCACGCCGTGGCCCTCGATCGCGGCCTGCACAT
GGGCGGCGATCTCGCCGTCCAGCGCCGCCTTGTCGCCCAGCAGCTCGTCCAGGCTGCGCG
CGGCAATCGCCTGGCGCAGGCCGAACTGCAGCTGCCGGTAGACGAACTCATCGGCATTGC
TGAGCGTGCGGTGTGCACGCACCGGGTCGATCACCTGCACGGTCGCGGCCAGGTTCACCC
GCAGGGTCACCTTGTCGCGGCTGAGCAGCTCCTGGCCGGACACGTCCAGCGAACGTGCAC
GCAGTTCCACGCGCTCCACCGACACGTTGCCGTTGAAGTTCCAGAACGCGTGCAGGCCGG
CGTCCAGCGTCTGCCGCAGCGTGCCATCGATGAACAGCAGGCCGACCGACTCGCTTGGCA
CGGTGCTGATCACCGCCACACGCGGCAGCACCCCCAGCTGGCCCAGGCGTTGCTGCACGT
CCGCCGGGATGCGCGGCTCGTCACCCAGCGCCATCACGCGTACCTGGGTGTCGACCGAAC
CCCGCCAGTACAGGCGGCGGCTGCCCGGCGGCAGCACTTCATCGATGCGGCCGTTGCGCA
GCAACAGGCCGACTTCGGTGGCGCTGACATTGGCCAGCACGAAGTGCGTGTCCAGCGTCG
CGCCCAGTGCCTCGATCAGGCTGTCCTGGTCGCTGCCGGTATAGGCCGCGCCCTTCGATG
CGGTGTGGATGTCCACGTGCGGGCGGCCGCCGAACGGCGACAGGCGGTGCACGCCCGGCA
GCAGCATCTGCTGGAAACGACGGTTGCGATACACCAGGCCGCGCTCGCCGTCGCCGATCA
CGACCTTGATGGTCCAGAACATGGGAGTCTCTCCTTGTATGGCTCTGGTGGTTCGACCCG
TTGCGGATGAATCGCCATGACCCGGGTCGATCAGGTCGTGGCGCGGCCGCCTGCACACCA
CGTGCAGGCAGCGGAAGAGGGCGGCCATCGGCGGACGGTCCGCGCGCGGAGCCTTCGGTG
CGCCGGCAGTGCTGCCATCGCCGTTCCCGGCAGGCAGCACCGGGGCGGAACGTGGCTGGC
AGTGGCGGCGGGCCGGGGCCCGGCGTGCGGTCCGTTGCCTTCCACGCCCCGCCCGAAGGC
GATGGCGGTGGACGGCGACGATGGCCGCTGGGGCTTGCGCCCCGGGTGTTGCTTCAAGTC
ATGACGTGACAGGTCATGTGGTTTGGAGTGGGAGTCGAACCCACGACAGACGGAATCAGG
ATCCGTTGCTCTACCCTGCTGAGCTATCCAGTTGGGGACCGCGCGGAATCGAACCGCGTA
CCGGCGAACCGGCGCCTGCCTCCAGCAGGCGATCCAGGCGATGGCATGTCCGCGACCTCC
GGCATACGCCACGGCAACGCCGCGCGCACCAGCCCGTGATGGAAACGGGACCGTTGGAGA
ATCGAGGGTGCAGGCCACCGACATTATCGACGAGCGATAATGTTTTGATGCGATGCAGAT
AATGTCCTGGCGCAGCCGATCGCGCGAAGTAAATCCTTCGGCGGGGCGGGAGAAACCTGG
GTCAGTGAGCGGCGGGTTGCCGCGCGGGGTGCAGTTCTGGCATCGCGGGTCCTTGTGCCG
ACGCAAACGAAAACGCCCCCGGGACTTGCGTTCCGAGGGCGTCGTCAGGCCTCGGAGATC
GGGGTGGCCGATCTCCGCAGGGCGGGTATCAGGCCGTTGTCAGCTGGTCTTCCTTGCCGA
ACGCGCGCGCCAGCCCGTCCATGCGCAGGCATGGCAGCAGTTTGGCGATGGCGACGGAAT
GCGCGTTCAAGGGAAGTTTCCAGTGGTTGTTGAAACGAGGTGCGCACGATAAACCACGAT
TTAGTCGCGTGCAACCATTTTGTTCAATTGTTTTCTTCGCTGTTGTGCAATGCCGGCCAG
CGGCCGGCACTACCGGGCCTCACGCTTCGGCGCTGGCGGCATCCAGCTGCGCGACATCCT
GCACGCTCAGCGACACGTTGGCCGCTGCCAGCAGATCGTGCAGCTGTTCGACGCTGGTGG
CGCTGACGATCGGCGCGGTGATCGACGGCCGCGCGATCTGCCATGCCAGTGCGATCTGTG
CGGCGCTGACATTGTGCTTGCTGGCCACGTCATCCAGCGCCTGCAGGATGCGCAGGCCGC
GCGGGTTCAGATAGCGCTTCACCACCGTTTCGCCACGTGCCGGGCTCTTGGCCGCATCGG
CCGGTGTGCGGTACTTGCCGCTGAGGAAGCCACTGGCCAGGGCGTAGTAGCCGATCACGC
CGATCTGTTCGCGCTGCACCAGCGGTTCCAGCTCCTTCTCGTAGCCGGCACGGTCGTACA
GGTTGTACTCCGGCTGCAGGGTTTCGTAACGCGGCAGCTTGTAGTCGGTGGACACCTTCA
GCGCATCGGCCAGGCGCGTGGCGCTGTAGTTGGAGGCACCGATGGCGCGCACCTTGCCGG
CTTCGATCAGGCGGCCGAACGCGGCCAGGGTCGCTTCCAGTGGCGTCGACTCATCATCCT
CGTGGGCCTGGTACAGATCGATCACGTCGGTCTGCAGGCGGCGCAGCGAATCCTCGACGG
CCGCATTGATGTTGTCCGGGGTCAGGCCGGGGCGTTCGGCCCATTTGGCCACCTTGGTCG
CCAGCACCACCTTGTCGCGCTTTCCGCTGCGCGCGAACCATTTGCCGATCAGCGTTTCCG
ATTCGCCGCCGGCGTTGCCCGGCACCCAGGCCGAATACACATCGGCGGTGTCGACCAGGT
TGAAGCCGGCGTCGACGAAGGCATCGAGCAGGGCGAAGCTGGCCTTCTCATCGGCGCTCC
AGCCGAACACGTTGCCACCGAAGGCGAGCGGACGTACATGCAGGCCGGAACGGCCCAGTT
CGCGGGTTGCCGTCATGGGCACGGACTCCTTGGGGGAAGTGCTCCAGAATAGAACGCGTA
GTGTGACCGTGCTGCGGCGGCGACCACAAAACAGTGTTCCGCGATACGCACGCGGCTAAC
GTTTTGTGAACACCTGGGGCGCCGCGGCTGCTAGTCTCGCCGCATCTTCCGCTGGAGTCG
CTCCGATGATGCCTGCTTCGTCCCTGCGTGGTTGCCGCCTGCTGCTTGCTTCGGCCCTGC
TTGCCGCTGTTCCCGCGTTTGCCGCACCGGCCACGGTCGCGCCGGCGAAGATCGAGGTGT
CGCCGGCCATCGACGCGGCGGTGAAGGCGCCCACCCGCGATGCCAACAACGTCAAGCGCG
ACGGTTTCCGCCACCCGGCGCAGACGCTGTCGTTCTTCAAGGTGACGCCGGAAAAGACCG
TCATCGAGATCACCCCCGGCAACGGCTGGTACTCGGAGATCCTGGCGCCGCTGCTGCACG
ACAAGGGCCACTACGTTGCTGCGGTGGTCGATCCGATGGCGGTGCCCGAAGGCCGCGGCC
GTGACTACCAGCAGCGCAGCCGCGACAGCCTGGAAAGGAAGTACGCCGCTGCACCGGCAC
AGTTCGGCAAGACTGCCGTGGTCGCCTACGATCCGGCCAAGCCGGTGTTCGGCCCGGCCG
GTTCAGCCGATGTGGTGCTGACCTTCCGCAACGTGCACAACTGGCGCAAGGCCGGCCAGG
CGCAGGGCATGTTCCAGGGCTTCTTCAACGTGCTCAGGCCGGGCGGCGTGCTGGGCGTGG
TCGAGCACCGCGCCAAGGCCGACGTGGCCGACGACGATGACACCGGCTATGTCGGCCAGC
AGCAGGTGATCGCGATGGCCGAGGCCGCCGGCTTCAAGCTGGACGCGCGCAGTGAGGTCA
ACGCCAACCCGCGCGACACCAAGGACCACCCGAACGGCGTGTGGACGCTGCCGCCGACCA
ACCAGCACGACAAGGCCGATGATGCGAAGTACCAGGCGATCGGCGAAAGCGACCGCATGA
CCCTGCGCTTCATCAAGCCGTAAGAGGGGTGCCGGGCTGGCGCATGCTGACTCTGTAGAG
CCGAGCCCATGCTCGGCTGCTGTTGCGTTCCGCCGTGCTGTGCGCGATGAGCCGAGCATG
GGCTCGGCTCTACAGCCGAGTGGCGCGTGGCGCGGCATGGGACAATGCGCCATCCGCCGA
CTGCCGTGCCCGCAATGCTGATCGCCTTCAACAAGCCCTTCAACGTGCTCTGCCAGTTCA
CCGACCGCAGCGTACCGCCGCGGCCGACGCTGGCCGGGTTCGGCCTGCCGCCGCGCGTGT
ATGCCGCCGGTCGCCTGGACCATGACAGCGAAGGCCTGCTGCTGCTGACGGATAACGGCA
CGCTGGCGCACACGTTGACCGACCCGAAGCACAAGGCCGACAAGACCTACTGGGTGCAGG
TGGAAGGCACGCCCAGCGATGAGCAGCTGCAACGGTTGCGCGATGGGGTGGAGCTGAATG
ACGGGCCGACCTTGCCGGCGAAGATCGAGCGCCTCGATCCGGCGCCGTCGCTGTGGACAC
GCGATCCGCCGGTGCGCTTCCGCAAGACCGTGCCCGATGCCTGGCTGGCGATCACGATCC
GCGAGGGCCGCAACCGCCAGGTGCGGCGGATGACCGCGGCAGTGAACCTGCCAACGCTGC
GGCTGGTGCGGGTGGCGATGGGGCCCTACCGGCTGGACGACCTGCAGCCGGGGCAGTGGC
GGCAGATCGGTTGAAACAGAAAGGGCCGGATACCTCGCGGCATCCGGCCCTCTCGTAGCT
GGTAGGGTCAGAGCCCTTCCTGCGGAAGGGGTCTGACCCGGGCAGCTTCACGCGTCGCTG
CCGATATCGCTGTGCTCGTCCACCACGGTGTCGTTGCGGCGGTCGCGTGCGTGGATGCGC
TGCGCCTGCCCATTCACCACGTGGCCATTGGCAGCCTTCTTCTTCTGCTGCTTGCGGTAC
AGCGCATAGCCCAGCAGGCCGACGCCGACGGCAGCCGCGGCAATGGTCACGGCCGGGTTG
CGGCGGGCGAACTTGGTGGCGACCTTGCCGCCGGTCTTCACTGCGCCGAGGGCGGCGCCG
GTCTTGATCCAGTCCGCGTTGCGCAGGCTGCCACCGGCGCTCTTCAGGCCATCGCCGGCG
GTGTGGGCCAGCTCCAGGGCGCGCTCCAGAGCGCGGTCGGTGATTACGGTCAGCTTGCTC
ATGCGGGGGTCCTTTGCCTCGGGTCGAAGTCCAGTGTCGCGTGTTGCCCGTAAACGGTAT
GTCAGTCGGGGACGCACGTGGTGTGACTTTACCGCAGCCATTCAGGATCAGGCAGGCTCC
GCACCCGGTAGTGCCGGCCGCTGGCCGGCAATGCTCTCCGCCTGGTGCCAGGGGGCTGCC
GGCCAGCGGCCGGCACTACCAATCAGGTTCCGCGCGGCTTGGCCCGGTGCGTGGCCGTCG
CCGTCCACGGATCATCCGGCCATGGGTGGCGCGGGTAACGGCCCTTCATCTCCTTTTTCA
CTTCGGCGTAGGTGCTTTCCCAGAAGTTGCGCAGATCCTGGGTGACCTGCAGCGGGCGGC
CGCCGGGGGAGAGCAGGTGCAGGGTCAGCGGCACGCGGCCATCGGCGATGCGCGGCGTGT
CGGCCAGGCCGAACAGTTCCTGCAGCTTCACCGCCAGCACCGGCGGCAGCGGATCGCCGC
TCTCGCTGTCCAGCGCATAGGTGATCGGCCGCTCCAGTCCGGACGGCACGGTGATGCGGG
TCGGCGCATGACGCTCGACCAACTGCCGTTGTGACCACTCCAGTGGCGATTTCAGCGCCT
CGCCGAAGCTGGATTCATCCAGCGTATCCAGTCGCGTCCTGCCGGCGAACGCGGGCTGCA
GCCATTGTGCGCGCGTGGCCAGCAGGGCATCGTCGCTGCAGTCGGGCAGGCCGAGCTCGG
GCATCCAGCGCCGCAGCGATTCCACCCGGGCCTGCCACTGGCGCAGGCCCTCGGTCCACG
GCAGCGCCTGCAGGCCGAGCTCGGCCACCGCATCGGTCAGCGCCTGCGCGGCGTGCTGCG
GATCGACCCGGCCGGCCGAGCGGCTGTCCAGCACGATCCGGTCGAAACGGGTCTCGCGCA
GCGCCACCAGGGCGCGTCGCTCGCTGTCCCAGCGCACCACGTCTTCGGTGACGAAGCGCT
CCGGCCATGCCTTGCGCAGCTGGCCTTCATCCACCGGTGCGGCACGCAGCAGCAGCGCAT
CGCGCGCCTCGAAGCGCAGTTCGCTGGCCACCAGCCACGGCTCACCGCGCAGGTCACTCA
GTTCGTGCAGGCGCGCGCTGCGGCCATTGGCCAGCAGGTAGCGCAGCGGATCGCCGGGAT
GCTGGAAACCGATCCGGTCGGGAAAGGCGTGTGCAAGCAGATCGCCCAGTTCGTGCGCCT
CGATGCTGGCCGGCGGCGTAGCCTCGCAGCGCAGGCGGCGACGCCACTGCTTGGCGGCGG
CATCAATGGCGGCCAGCCCGCTGCGGTTGGCATCGCCCGGCGCGCGGCCAGTGCGGAACG
CGGCCAGTGCGCGCCAGCGGGCCGCCAGCGCGTCACCGCCCTGGCGCAGCGGGTCGCGCG
CTTCCAGCAGGGCGGCCAGATCGGCGGCCAGCGCCTGCGCGCGGGCATCGGGCGCTGCCA
GCAGCATCGCCGCCATCCGCGGGTGCGTACCCAGCGCCAGTACACGGCGCCCGAGTGCGG
TGATCGCGCCCGAGTCCGACAGTGCACCCAGGCGCTGCAGCAGTTCGCGCGCCGCGCCCA
TCGGGCCGGCCGGTGGCGGATCGAGGAAGCGCAGGTCACTGCTGCCCCAGGCGGCCAGTT
CCAGCGCCAGTCCGGCCAGTTCCACCTGGTCGATCTCGGCGCGGCGCTGCGGCTCCAGCC
GCTGCGACTGCGGCCACAGCCGCCAGGCCACGCCTTCGGCGACGCGACCGGCGCGGCCGG
CGCGCTGGTCGGCCGACGCCTGCGCGATGGCCACCACGTCCAGCCGGGTGAAGCCGCTGT
TGGGGTCGTAGCGCGGCTCGCGCGCCTGGCCGCTGTCGATCACCACGCGCACGCCGGGCA
GGGTCACCGACGACTCGGCGACGTTGGTCGCCAGCACCACGCGACGGCGGCCATCGCTGG
CGGCCTGCAACACGCGCGCCTGTTGTTCCACCGGCAGCTCGCCATGCAGCGCCAGCACCT
CGACGTTGCCATCGAGTGACTCCTGCAGGCCGGCCTGGACGCGCGCGATCTCGCGCTGGC
CGGGCAGGAACACCAGCAGGTCACCGGGGTGCTCGGCCAGCGCCTGCTGCACCGCGCGGC
GCACCTGCAGTTCCAGGGCTTCATCGCGGCGCGCCGGGAAGTGGCTGATCGCCACCGGAT
AACTGCGGCCCTCGCTGCTCAGCCGCGGCGCATCGAGGAAGCGTGCCAGCCGCTCGCCGT
CCAGCGTGGCCGACATCACCACCAGGCGCAGGTCGTCGCGCAGCTGCGCCTGCACGTCCA
GCGCCAGCGCCAGGCCCAGATCCCCACTGAGATGGCGCTCGTGGAATTCATCGAACAGGA
TCGCGCCGACGGTTTCCAGCATCGGGTCGTCCTGCAGCATCCGGGTCAGGATGCCCTCGG
TGACCACCTCGATGCGGGTGCGCGCGGATACCTTGTTCTCGAAGCGGATGCGGTAGCCGA
CCGTGCCGCCGACCTCCTCACCCAGCTGCCGTGCCATGAACAGCGCCGCGCTGCGCGCGG
CGACCCGGCGTGGTTCCAGCAGGATGATCTTGCGGCCCTGCAGCCACGGCGCGTCGAGCA
GCGCCAGCGGCACCTGGGTGGTCTTGCCGGCACCGGGCGGGGCCTCCAGCACCAGCCGTG
GTTGCACGGCCAGCTGCTGCTGGATCTGCGGCAGCAGCGGGGAAATCGGGAAGAGCGGGG
CGTTCATATGCAAAGGATAAGGGGCCACGGCAGGCGCAGGTACAATGCGCGGGCACTTTT
CCCCCGCGATGACCATGCACCTGATCGATATCGGCGCCAACCTGACCCACGACTCCTTCG
ACCGCGACCGCGATGCCGTGCTGGACCGCGCGCGCCAGGCCGGCGTGGTGCAGATGGTCA
TCACCGGTGCCAGCCGCGAGCACTCGCCACTGGCCCTGCAGTTGGCCCAGCAGCACCCCG
GCTTCCTGTACGCCACCGCCGGCGTGCACCCGCACCACGCGGTGGAATACACCGAGGAAT
GCGATGCCGAAATGCGCGCGCTGCATGCCCACCCGGAAGTAGTGGCGGTGGGGGAGTGCG
GGCTGGACTACTTCCGCGATTTCTCGCCGCGCCCGGCCCAGCACCGCGCGTTCGAGCGCC
AGCTGCAGCTGGCCGCGGACAATGGCAAGCCCCTGTTCCTGCACCAGCGCGATGCGCATG
CCGATTTCATGGCACAGATGAAGAACTTCGAAGGCCGCATCGGCCCGGCGGTGGTGCATT
GCTTCACCGGTGAGCGTGACGAGCTGTTCGACTACCTGGACCAGGACTGGTACATCGGCA
TCACCGGCTGGCTGTGCGACGAGCGCCGTGGCGCGCACCTGCGCGAACTGGTGAAGAACA
TCCCGGCCAACCGCCTGATGATCGAGACCGACGCACCGTACCTGCTGCCGCGCACGCTGA
AGCCGATGCCGAAGGACCGCCGCAACGAACCGATGTTTCTCTCGCACATCGTGGAAGAAC
TGGCGCGTGACCGTGGCGAGGACGTGGCAGTGACCGCCGCGAATGCAACGGCCGCGACGC
GTACGTTCTTCCGCCTGCCCGGCACTACCGGAGCAGGTCGCGCAGGCCCTCACGGTAGCT
GGGGAACCGCGGCGCCCACGCCAGTGCTTCACGCGTGCCACGGCTGTCGATGCGCTTGTT
GCTCTGGTAGAAGCGTCGCAGGGTCGGGCTGAGTGCAGGGTCGTCCCATGCCACGGCAGG
TGGCATCGCAAACCCGCCCAGCTGCGCGGCGAAGGCCAGTACCTCCTGCGGCGGTGCCGG
CTCGTCATCGGCCGGCAGATACAGGCCATCCACGCACGGCCGCTGCATCGACGCGATAAC
GACCGTCACCAGGTCATCCACGTGCAGCCGGTTGAATAGCAGCCCGGGACGCACTACGTG
GCGGGCACGTCCCTGCGCCAGCTGCAGCAGCGCATTGCGCCCCGGCCCGTACAGGCCGGG
CAGGCGGAACACTGCCGATGCGATGCCGCGTTCTCCTGCAAGCGCACGCCATTGCGCTTC
GGCCCGCAGGCGCTGCACGCCGGCTGCTTCAGTGGCATCGGCTGCGCTGCGCTCGTCGAC
CCAGCCGCCGGCGCGGTCGGCATACACCGAGGTGGACGACAGATAGCCCACCCAGCGCAA
TGCCGGGCTGGCCCGCAGCGCGGGCAACAGCAGGCGCAGCGCAGGATCGCCATCGGCGTC
GGGTGGCACGCTGCACAGTACGGCCTCGGCCTGCGCGATCTCATCGAGCAGGGCGGGCGA
TGGCGTGGCATCGGCACCCAGCGGATGGCGACGCAGACCATCGCGTGGTGCCGATGCGGG
ATCGCGTACCGTGCCGGCGACGTGTGCGCCCAATGCCTGCAGATGTCGGGCCATCGCACC
GCCACTCCAGCCCAGCCCGAGGATCAGCACCCGTGAGGGCGATGCACTGGCGGCGGAGAT
GATGCTCACGCGCCGCGCAGTGCCTGGTAGGCCTGCAGGCTGCTGTAGGCGACCTGCAGC
AGCAGGGCTTCCTGGTCGGCCTTGCGCGCGCGGGCCAGCATGTCGCCGACGATCTGTTCG
GCCTCCACCTGTTGGCCGGCTTCCAGGTCACGCAGCATCGATGCCTTCAGTGCCGAGCCG
GCCTGGGTCAGGGTGCCGCGCGCGGTGTCCTGCGCGGCCACGGGAACCGGTTCACCGGCG
GCTTCGGCCACGGCCAGGCATTCGTCGTACAGGCCGCGCACGATCGCCTCGCCATCATCG
GTGGCAACGATGGTGCCGATGTCGGCGCGCAGCAGGCAGGTCGCCGCCGCCAGCGCGGTA
AGGAAGGTGTACTTGATCCATTGTTCCTGGCCGATGTGTTCGCTGGCCAGGTGATCAAGA
TGGGCCTGCGCGCAGACCGCAGCGAAGGCGCGCACGCGCGCCGAGGCCGCGCCGCTGTCG
CGCTCGCCGAAGGTGAGCTTGGCCGGTTTGCCCAGGTGCAGCACCGCACCGTCGGGGGCC
TTGGTGGCGCTGATGAAGCACAGGCCACCAAGCACGGCGTCGCGGCCGAAGCGCGCGTCC
AGTGCGTTGTAGTGATGCAGGCCGTTGAGGATCGGCAGCACGGTGGTGCCTGCGCCCACG
GCCGGGGCAATGGCGTCGATCGAGCTGTCCAGGTCGTAGGCCTTGCAGCTGAGGATGACC
AGGTCGAACGGCTTCTGCGCGGCCAATGCGGGCAGTGCATCAGCGGTGACATGCTGCACG
GGGAAGCTGGCATCGCCGAGCGGGCTGCGGATGACCAGGCCGTCGCGATCCAGCTGGGCG
GCGCGCGCGGGGCGCACGAGGAAGGTCACGTCCACACCGGCCTGGGCCAGGCGACCACCG
AAGTAACCGCCGGTACCGCCGGCGCCGAGGATCAGGATGCGCATTGCACGTTCACCGTGT
TCTGGGGAATCAGGATTTCGATTGTGCCGGAGATCGCGGCCAACGGCGGTGCCACTCGTG
GTGGTTCGCGGAAAGCACGGTTCAGTGGGGTTGGCCGGGTGCGGCCACCACGGAAGACAG
ATCAGGAGCGGAAGCGGGCCGCTCGCTGCGCGAGCGCGTGTAGAACCGCGCTCAGGGCAG
CTGTTCGCTGAAGCCTTCGGTGTATCCCAATAGAAGCGTGGTGCGGGAGGACAGCGTTGC
AGCCAGTTGTGACCAGGTGTCGTGCGTTCCGGCAGCGTAGACGCGCTGCAGGTCCGCGAC
CAGAGCGTCCGCTTCCGCAGGCGACGGCGCGCTGTCACGCTGGAAGCCCAGCCACGATGC
GCCAAGCCCGAACAGGCGGTAGTCGTAATGCTCTTGCAGGTGCCGGATCAGGGCGTGGTT
CTGGAAGATGTTCCAGTCCGCGCTGAAGTAGCCGTTGGGCAGGGCGGCGATCAGCAGGTC
GTCACGATCCACGGGCACCTGTTGCACGCAGACCACCTCGTCGACGATGAGATCCGGTGC
GGCATTGGCCGCGACCAATGCCTCGATGTCTGCGTCATTGCACATCAGCGTGCCCGCCAG
CGTGCTCCATTCCAGCCGATGCGTCGAATGCTCAAGCTGCGCGACCACATGCGCCAGCAA
CCGCCCGCGTGCCGCCAACGCATCGTCGGGGGTTGCCGGGTCTTCGTCCTCGTAGAGCGC
GATGCGCGCGTCGTCTGATGCGTGCATGCTGGTGTAGCGGCACTGGCCGGCATCATCGAG
CGTGCACAGGTAGCGATACCGGGGATCAGCCGCGTGCCGCGAGGCCAGGTATTCCAGCAC
CTCATCCAGCGTGGGTGAATCGCCCAGCAACGCATGGCTGAAGGCATCGATGGGGCCGTC
CGACACGGCTTTGTCCAGCGCAATGGAAGTGATCTTCATCGCCACAGCCTAGCTGCAATC
CCGAACGAGAAAAGCGGAACATCGGCTTTGCCGTGAAAGCTCCATCCACGCATGGCGTCG
ATCCATCGTGTCGACCAAGGTCGACACCTACCAGCAGCAGCGGAGAACGACATCCCGGCA
GATCGCCGGAATTTGTCGAAGGCGGGGTGGGTCCGATTGCGGGGGTGTCCGCGGCATGGA
TGCCGCGGCCAAGCCCCCAGGGATGGGTTTACGGCGTCCCCCGCAATCGGACCCACCCCG
CCATCCCCCGGATAGTCAGCTTTTGCCGTTGCCGTTGCCGTTGCCGTTGAAGTTGAAGTT
GACGTTGATTCGGCGGGTGCAGGGCCGCAGGCCCTGCAGGCCACCCTTAGCTGCGCATGC
CCACGCCACGGCGCAGCAGCCACAACGCCAGCGCCGTCAGCGCCACCACGAAGCCGATCA
TCAACCCATAGGCCACCGGCAGCGGCACATCGCTGCTGCCCAGCAGGCCATAGCGGAACG
CATTGACCATGTAGAAGATCGGGTTCGCGTGCGTGGCCGCTTCGGCCCAGCCCGGCAGCA
GCTTCACCGAATAGAACACGCCACCCAGGTAGGTCAGCGGGGTCAGGATGAAGGTCGGCA
CGATCGCCACGTCGTCGAACTTCTTCGCATACACCGCATTGATGAAACCGGCCAGCGAGA
AGATCGTCGCGCCCAGGATCACCGTGGTCAGCATCACCAGCGGGTGCGGAATGCGCACCG
GGGTGAAGAACATCGCGATGATCAGCACGATCACGCCCACCATCAGGCCGCGCAGCACGG
CGCCGGCCACGTAGCCCCACAGGATCACCCAGTTCGGCATCGGGCTGACCAGCAGCTCTT
CCACGTGGCGGCCGAACTTGGCACCGAAGAACGAGGAACTGATGTTGCCGTAGCTGTTCT
GGATCACGCTCATCATCACCAGGCCCGGCACGATGAACTGCATGTACGTGTAGCCGCCCA
TGTCACCCACGCGCGACCCGATCAGGTTGCCGAAGATCAGGAAGTACAGGGTCATGGTGA
TCGCCGGCGGCACCAGGGTCTGGCCCCAGATGCGCATGATGCGGGCGACTTCGCGGCGCA
CGATGGTCATCAGTGCGATGCGGTTGCGCTGGCCGTCGGTCAGCTCGGTGGTGCTCATGC
AGGCTTCTCCAGGTTGCCGGTGAGGCGCACGAACAGCTCCTCCAGGCGGTTGCTCTTGGT
ACGCATCGAACGCACGCGGATACCGGCCTCGTTGAGCGTGGCGAACACGCGGTTGAGGTC
CATTGCGCGCGGCATGTCGATGTCCAGCGTGTGCGGGTCCGGCGCGGTCAGGGTCGCGCC
CTCGATCACCGGCAGCTGCGCCGGCAGGTCACCGTCGATGTCCAGCAGGAAGCCCTCCAC
GTCCAGCTTGGCCAGCAGGGTGCGCATCGGCCCCTGCTCGACGATCTGGCCATGGTTGAT
GATCGCCAGGTGGCGGCACAGGTACTCGGCTTCTTCCAGATAGTGCGTGGTGAGGATGAT
CGTGGTGCCGGCAGCGTTGATCTCCTTCAGCACGCGCCACATGTCGCGGCGGATCTCGAT
GTCCACGCCGGCGGTCGGCTCATCCAGGATCAGCAGGCGTGGGCGGGTCATCATTGCGCG
GGCGATCATCAGCCGGCGCTTCATGCCGCCGGACAGCGTGCGGCTCATCACCTGCGCCTT
TTCCCACAGGTGGGCCCGCTTCAGTTCCTCTTCGGCGCGCTGCTCCGCTTCCTCGCGCGG
CACGCCGTAGAAGCCGGCGTAGTTCACCAGGATGTCGAAGGGCTTTTCGAACAGGTTGAA
GTTGATTTCCTGCGGCACCAGCCCGATCAGGCGCATGGTGGCGCTGCGGTTGCGCACCAG
GTCGCTGCCGAACACCTCCACCTGGCCCTCGCTGAGGTTGACCAGGGAGCTGATGATGCC
GATCAGGGTCGACTTGCCGGCACCGTTGGGGCCCAGCAGGGCGAAGAAGTCGCCCGGGGC
CACTTCCAGGGAAACCCCCTTCAGGGCCTGGGTGCCGTTGTCGTAGGTCTTGCGCAGGTC
GCGCACGCGCAGGGCGGGCGCCGTATCGTTCTGGGATGCCAAGCTCGAAGCCTTCGCGCC
CATGGGCTGGCGCTGGAGAGGGGCGGGGAGGGGCTATTATAGAAGACCCCGAGGGCTTGC
CCCGGCTACACACTGTCCCGAAAAGTCGTGCCTGTTCAATTCCCCCTCAAGCTGGTCGGC
CGCCGCATGCTGGCCCCGACCGTCGGCCACTACCAGTTCGTGCGTGACGATGGGCAGCCG
CTGGATTTCCAGCCCGGCCAGTTCATCCAGGTCCATTTCAGCTACGCCGATGGCACCGAA
ACCAAGCGCAGCTACTCGCTGGCGACCATTCACGACCACGCACTGGGCCCGGGCGAGGCG
GTGGATATCGCGGTCAGCTTCGTGCCCGGTGGCGCCGCCACCGCGCTGTTCGAGGCGCTG
GAGCACGGCGGCCAGATCAGTGCATCCGGCCCCTACGGCCGCTTCTGCCTGAATCCCGGT
GACCACAATGCCCGCTACCTGCTGATCGCCACCGGTACCGGCGTTACCCCGTACCGCTCG
ATGCTGCCGCTGCTGGAAAAGGCCATGGCCGAACGTGGTGCGCAGATCGTGCTGCTGCAG
GGCGCGCGCAGCCCGGGCGAGCTGCTGTACAGCGAGGACTTCTACAGCTTCGCCGAAAAA
CACCCGAACTTCCGCTATGTTCCGTGCCTGTCGCGCGAACTGCCCGCCGATCCGCATCCG
GACGTGCAGCACGGTTACGTGCAGCAGGCGCTGGCCGGTTTCACGCCGGACCCGGCCACG
GACATCGCCTACCTGTGCGGCAACCCGGACATGGTCGATGCCTGCGCCGAGCTGCTGAAG
GCCGCCGGCCTGGGCAACCCGCAGATCCGCCGCGAGAAGTACGTCAGCAGCAAATAGGTC
CGGCTGGCGCCGGCCGCTGGCCGGCAACCCCACGAACCTGGTAGTGCCGGCCGCTGGCCG
GCAACCGCACGAACCCCGGTAGTGCCGGCCGCTGGCCGGCAACCCTGGAAACCGGAGGCG
ACCCCACGCCGCCCCCGGTGCCCTGCCTTCAGTACTCGATCCAGGCATCACGCCAGGCAG
AGCCGGTACCCGGGCGGTAGGCCTCTGCATTGATGTTGCACCAGGCGCCTTCCGGGAACG
GGCGGCAGGCATACAGCTTGCCGTCGGTGCCCTTCACCACGGTCTGGCCCGGCGTGTAGC
TGCCGATACCCGCGGGGTATACGAAGTCGTAGTCGTCAGCCGGCGGCGGATCGATCGGAT
CGACCGGATCCGGCACGCGGGTATCGAGCTGGAACAGGTGGCCTGGCTTCAGATAGACGC
GGTTCCCGGTAGCCGAGGCGACGGGCGTGATCACGCCGTTCTTCATCACCCCCACGCGCG
CCTGCTGCGCAGCGCCATTGACCTTGCGGGCCAGTGCCAGCGGCCACTGGTTCGCAGCGG
TCTGGCCGGCGGCAAGGGTGATCTGCGGGCTTTCCAGATCGTTGCCCTGGGCGTTGAAGA
CCCGCAGGGTCAGGATGGTGCCCACGTCCAGCGCACCACGGGCAGTGACCGGACCCGCGT
CCTGCCACTGCGGCGGCGGGGTCACACCACCGTCCCCCTCGAAGCGCACGTCTGCGCAGG
TATAGAACGCCTCGCCCGAATCCGAGCGCTGCCAAGTGTTGTAGATGATGTGCTGGCCGC
TGCGCTTGGGTAGCGGGCAGTCCAGCTTGTAAACGTCACCGGAGACCGGCACGTTGCCCA
GCGTGCAGAATTCCTGCAGGTCGGCCCAGCGCAGCGGGCTGCCCGGTTGCCAGCCATCGC
GGGTGACATAGAACTTCCACTCGCGGGTGGCATGCGGGGCCGGCGCCTTGAACTCGAACG
TGTAGCGGCCACGGGCGTCGGCACGGATCGGCGAGGTCTGCCAGTCACTGCGGTTCAGAT
CCAGGCCGCGGTACTTGCTGTTGCCGCCGCTGCACAACTCGCCATCGGGCACGACGGCCT
GGTGGTTGCCATGGGCCTCGGCCTGGTTGATCCCGGCCCAGTCATAGAACGGTTGCGCAC
CACCGATGGCCTTGGCGGCAGCGCAGGCGGGGTTGGTCGGATTCTCGGGATTGCCCTGGT
AACAGGCATAGACACGGCTGGCGGGTTTGGACAGGGTGCCGTGGGCGAACGCGCTGCCAG
AGGTGGCAATGCCTGCGATCACAGACAGCGCGATGACGGTCCGGTGTGACAGATGCATGG
AGATCTCCTGAGGGTGGTGAAACCCCGCGAAGTCTCGACATCCCACCCGCCCGCATCCAT
CGGATTACGTTGAAAAAAGCATCGCGTGGTTGCATATGGGAACGGCTTCCCACTCACACG
CTGGCGCGTCTCACGCTATGCAGGGAACGGCGCTCTGCCACCGTTCCCTGTACCCGGTCT
CAGTATGCAATCCACGCATCGCGCCAGGCCGCACCCACACCCGGCCGGTACGCCTCGGCG
TTGACGTTGCACCATGCACCTTCCGGGAACGGGCGGCAGGCGTACAGCTTGCCGTCGCTG
CCCTTCACCACGGTCTGGCCCGGCACATAGCTGCCGATGCCCGCCGGGTACACGTGGTCG
AAATCACCGCCCGGTGACGGTGTACCCGGGTCGGGCACCTGGGTATCGAGCTGGAAGCGG
TTGCCGTCCTTCAGGTACACGCGGTTGTCGGTGGCCGAGGCGGTCGGCGTGATCACGCCA
TTGGCAAGCACGCCCACGCGCGCGTGCTGGGCACTGCCATTGACCTTGCGGGCGAGCACC
AACGGCCACTGCGCGGGTGCGGTCTGGCCGCTGGCCAGGGTGGCCTCCACACGTTCGACG
TCATTGCCGTTGGCGTTGAACACGCGCAGCGCCAGCGTCGTGCCAACCGGCAGCTCACTG
CGTGCGGTGACCGGGCCGGCGTCCTGCCATTGCGGTGCCGGTGCGGTCCCTCCGCCTCCC
TGGAATCGCACGTCCATGCAGGTATAGAACGCCTCGGTCGAATCCGAGCGCTGCCAGGTG
TTGTAGATCACATGCTGGCCGGTGCGCTGCGGCAACGTGCACTGAAGCTTGTAGGTGCCG
TCGGCCGACAGCGGCGTATTGCCCAGCGTGCAGAACTCCTGCAGGTCGGCCCAGCGCAGC
GGGCTTCCCGGCTGCCAGCCTTCGCGGGTAACGAAGAAGCGCCAGTCGCGCGTGGCGTGT
GGTGCGGTCGCCTTGAACACGAAAGTGAACTTGCCATTGGCATCGGCCTGGATCGGCGTG
GTCTGCCAGTCACTGCGGTTCACGTCCAGGCCGCGGAAGGTCGGGTTGTTGCCGCTGCAC
AGCTTCCCGTCGGGCACCACGGCCTGATGGTTGCCGTTGGCGTTGGCCTGGTTGATGCCG
TTCCAGTCGTAGAACGCCTGTGAACCGCCAATCGCTTTTGCAGCGGCACAGGCCGGGTTG
GTCGGGTTCTCGGGATTGCCCTGGAAGCAGGCATAGACGCGGCTGACCGGCGTGGTCATC
GTGCCGTGGGCGAACGCGCTGCCGGCCAGGCACAGGCCCGCAGCGGCGAACGAGGTGGCC
AGCAACAGCGGTGTGGATCGGAATGACATGGCGCATCCTTGTGGTCGTCGAAAGGGAACG
GTGACCGCAGGAGCTGCGCTGCGCGGCGGACTTTCGGCGGCACCACGGCGAGTATCGAGC
CGCACTGCAGGCGACGGAACCATCGCAGTGCCGATCCGTGACTGCGCATGTGAAGCCCTT
CCCGCAGGCTTCACGCAGGGCTGAACGGATGCGCTGGACGTCACGTGACCGGCGTGGCAT
CGATCACGTCATGGAGATCACGCGACGCAGTCCCGGTACCCACCCGATCTGCCTGGCACG
AGAAACAGCCATGCGCCGCGTTGTGCAGCTGCACGAACGCCACCGACGGGTCGGCAAACA
GTGCATCCAGGTGGTCGGCCACCTCGGTGCCCGCGCAGACCTGGGCACCGCACATCAGCG
CGGCGTGGTCATAGGCACGCATCGAGATCATCCGGCGCTGCACATACGGGGGCACCTCGC
CCGGCGGCAGGACGCAACGGGTCACGCCGCGCTGCACGAAGATCGGGCCGGCGGCGCGGT
ACGGCGAATGCAGCGGCAGGTGGACGTGGGACAGCAGGAGCAGCTCGCTGCCAGGCGCGG
GGTCGCTCAGGCTGATCCGGCAGGGATGTCCGCCGTTGGCGCCGGCCCAGCGACGCTGGA
TGCCGAGCGTGGCGAGCGCGCTGTCGCTCATCTCGAACAGGTGCAGGAAAGGGCGGTGGT
CGATGCCGCCGAGGTACCACGCGTGCATGGGCGTCTCCTTGGGTTTTCCGCGGATTGTGC
GCATGCGCCGGTCGCCGTGCTCGCCGTTTTCAGACCCCGCATCGCCCTCGGGCCGGAACA
CTGGCCCTTGGGGTGCTGCTGGCCGCCGCCGATGCCGCCCTGCACGGGCCAAGGCCGAGC
GCGGGACTGCCAGGTCTGCGCGCCGTCGGCGGCGGATTCGTCATTGCCCATCGCCGTCGG
CGCGCTGCCCGTGTAAGTTGGGTCACATCTTCCGCGGCAGCCCGTCGTGGTCGACAGGAA
CGTCCTCCAGGGGAAACGAGCACGATGCAAAGACACCACCTCGCGCTGGCCGGGATGCTG
GCCAGCCTGATGCTTGCCGGGTGCAGCCAACCGCCGCCGGCCGCCGCCGGAAGCGCCAGC
GATGCACCCAGCCGCCGCTTCGGCACGATCGACTTCCAGCCCTGCACGTTGTCCACCGAA
GGCGCCAGCGCCAACGTGGAGGCGCAGTGCGCCACCCTGCAGGTGCCGGAGAACCGGGCC
CAGCCCGATGGCCGCCGGATCGGCCTGCGCATCGCCTGGCTGGAATCGGGCAGCAGCGGC
GCCAGCCAGCCCGACCCGGTGTTCTTCCTGGCCGGCGGCCCCGGCCAGGCGGCCAGCGAG
GTGGCGGTCATCGTCGATACCGCACTGCGCCAGGTGCGCAAGCAGCGCGACGTGTTCCTG
ATCGACCAGCGCGGCACCGGCGGCTCCAACCCGCTCAGCTGTCTGGGCGCAGATGGCAAG
CCGCTGCAGATGGACGAGGATGCCGCGCCTTCCGAGGCATCGCTGCGCGACTACGCCCAG
CGCTGCGCCGCATCGCTGCAGGGGCGTGCCGATGCGCGCTTCTACACCACCACCGAGGCG
ATCGCCGATCTGGATGCGGTGCGTGCGGCGCTCAGTGTGGACCAGCTGAACCTGGTTGGC
GGCTCCTACGGTACCCGCGTGGCCCAGCGCTATGCCGGGGCCTATCCGCAGCACACCCGC
AGCATCGTCATCGATGGCGTGGTACCGAACGAGCTGGTGGTCGGTGGCGACTTCGCGACC
ACCTTCGAGGATGCGATCGCCCTGCAGTCGGCGCAGTGCCGCAAGGATGCCGCGTGCAGC
AAGCGTTTCCCGACCGACACCCGCGCGCAGCTGCGCAGCGTGGTCGACACCCTGCGCCGT
GCACCGGTCTCGGTCGAGTATCGCGACCCGGGTACCAACGCACCGCGGCAGGATGTCCTG
ACGCCGGACAGCGTGGTCGGCCTGGCCTTCGCCTTCTCCTACGTGCCGCAGTATTCCTCG
CTGCTGCCACTGGTGCTGGATGAAGCCGCGCACGGTCGTTATGCCCCGTTGGCATCGCTG
GCGCGCGGCGCGAACCGCAGCATGGATTTCCAGATCAACCGCGGCATGCAGTGGTCGGTG
ATCTGCAGCGAGGATGCGCCGCGCTACCACGCGCCGGCCGAGGACCCCGAGCGGCTGTTC
GGCAACGAAGTGGCCAGCGCCTTCTTCGCCGCCTGCCCGGTGTGGCCGCACCGTCCGGCG
CCGGCAACCGATGCCGTGCCGCTGCGCAGCGACGTGCCGGCACTGCTGCTGTCCGGTGAG
CTGGACCCGGTGACCCCCCCGCGCTACGCCGCACAGGTGCTCAAGGGCCTGCCCAATGGC
CGTGCGCTGGTCGCCCGTGGCCAGGGCCATGGCACGTTGACCGCCGGCTGCATGCCGCGG
CTGCTCGGCCAGTTCATCGACAAGACCGATGCCAAGGCGCTGGATGCCGGCTGCCTGGAC
ACGCTGAGCTACGTGCCGGCGTTCACCTCGTTCAACGGATGGGAACCATGATCGTCGCCG
ACAACCTGCACAAGGCCTTCGATACCCGCACGGGCCGCATCCAGGCGGTCGCCAACGTCG
GCTTCCGCGCCGGCGATGGGCAGATCACCGGCCTGCTCGGCCCCAACGGTGCCGGCAAGA
CCACCACCATGCGCATGCTCTACACGCTGATGACCCCTGACCAGGGCAGCATCAGCGTCG
ATGGCATCGATGCCGCCGGCAATCCGGTGGAGGTACGTCGCCACCTGGGCGTACTGCCCG
ATGCGCGCGGCGTCTACAAGCGTCTGACCGCGCGCGAGAACATCGCCTACTTCGGCGAGC
TGCATGGCCTGTCGGCCGAGCGCATCCGCGAACGCATCGAGGTGCTGTCGCACGCGCTGG
ACATGGGCGACATCCTCGACCGGCAGACCGATGGCTTCTCGCAGGGCCAGCGCACCAAGA
CCGCGATTGCCCGCGCGCTGGTGCACGATCCGCGCAACGTCATCCTCGACGAACCGACCA
ACGGCCTGGACGTGATGACCACGCGCGCGCTGCGCCGCTTCCTGCTGGGCCTGCGCGAAG
AGGGTCGCTGCGTGATCCTGTCCAGCCACATCATGCAGGAGGTGGGCGCGTTGTGTGACC
ACATCGTGATCATCGCCAAGGGCACGGTGATGGCCGCCGGCAGCGCCGATGATCTGCGTG
CGCAGGCCGGTGAAGCCAATCTTGAGGACGCGTTCGTGAAACTGATCGGCAGCGAAGAGG
GCCTGCACGCATGAGCATGATGTCGACCCTGATGACGGTGATGCGCAAGGAACTGCGCGA
CCTGTCGCGTGACCGCCGCACGCTGCTGCTGACCCTGCTGTTCGGGCCGCTGCTGTACCC
GGTGCTGCTGCTGGGCATGGGCAAGCTGGCCGAGAGCCGGGTGCGCACCCAGATCGAGGA
GCCGTTGCAGATCCCGACGATCGGCGCGGAGAACGCGCCGAACCTGGTGCGCTTCCTCGC
CGCACAGGGCCTCAATGCCGCACCGGCGCCGAAGGACCTGGCCGAGGCCATCCGCAGCCA
GGATATCGATGTGGCGCTGCGCATCAGCGGGGACTTCGGCAAGGACTGGGCCGAGGGCAA
GCCGGCGCTGGTGGAGGTGATCAAGGACAGCACGCGTCGCGCGGCCGAGGTACCCAGTGC
ACGCCTGGAGGCGGCGCTGGCCACCTACAACGGCCAGGTCGGTGCCTTGCGCCTGATGGC
ACGCGGCATCGATGCACAGGTGGCACGCCCGCTGGACGTGGCACGCCAGGACCTGGCCAG
TGCCGAAGCCAAGCGCGGCATGATCCTGTCGATGCTGCTGCCGGTCCTGCTGACGCTGAC
CTCGTTCATCGGGGGCGCCTACCTGGTGATGGACGCCACCGCCGGCGAGCGCGAGCGGCA
GTCGCTGGAACCCCTGCTGGCCACGCCGGGCTCCCGCAGCGCGATCGTCAGCGGCAAGAT
CGCCGCCGCCTGCGTGGTCGGTTTCGTGTCGCTGCTGCTGACCCTGGTCGCGTTCAAGGT
GAGCGCGCAGATCGCACCCGGCAACATCGGCCGCCAGTTCAACATGAACGTCGGCTCGAT
GCTGCAGATGCTGCTGGTGATGCTGCCGATGCTGCTGATCGGTACCTCGCTGCTGACCTT
CCTGTCGGCCGCGGCCAAGAGCATGAAGGAAGCGCAGAGCCACATGACCTGGCTGATGCT
GCTGCCGATGCTGCCCGGCTACGCACTGGTGGCCTACCCGCTGAAGAGCGAACTGTGGCA
GTACGCCGTGCCGTTCCTGTCGCAGAACCAGATGCTGCTGAAGGTGATCCGCCACGAGAC
CATCACCCCGACGGTCTGGGCGATCTACCTTGGTGCCAGCCTCGGCCTGGCCGCCGTGCT
GTGGTTCGCCGCCGTGCGCCGCTACCACAACGAGCGCCTGGCCATCTCCGGCTGACCCCA
AAAAAGGGGACGGAGGGGATTAAGTCGTTTCTGCCCCTCCCGTCCCCTCCTTGCGCGGGC
GGCCTTGTCTTCGCATCGCCACCGGCCGCCCGAGCATCTTCTCTACCATCCGCAGGAACG
CAGCATCCCCCAACGGACGCTGTTTGGCGCTATGACTGCGGATTGCGGGCAGATCGGCGG
ACGCATTCACATCGCGCAGGAATCGCGCATACACCGTCGTCCTGTTGCGAGCGGTCGCGG
CCAACGCTCTGAATGCGGGATGCGGGGTCAGCATGGGGTCATCGCGTCGTTGAAGGTTGC
CGTGCACGCTGGACCACGGATGATCTTCAGCACTGACCGCAATGCCGGCACGAACGGGAT
TGCGTTCGATGTAGCGGTATACGCTGAGCAGGTAAGCGTCGCTGTCGATCATCGAGGAAT
GGAAGCGGCCCTGCCACAGGGGACCGGTGCGGCCGTGCCGCTGGTTGAAAGCCTGTACAT
AGTTGTTGCCCTGCATGCGCATTGCATCGGCCAGCCCACGCTGCGTGGATGGCGTGGCCA
GCAGGTGGATGTGGTTGTCCATCAGTACGTAGGCATGCAGTGCGACGCGGTGCTTGAGGA
AAGCGCTGTGCAGCAGATGCAGGAACAGTTGCCGGTCGATGTCGTCGACAAAGATCGCAC
CCTTGTTCACACCGCGCTGGACCACGTGATAGGCCTGGCCGGCCAGCATCAGGCGCGCTT
GTCGGGGCATGGGATTCCCAGGTCGAAGGGGGCCTCAGCCTGGCATCGGCACCGTGGCGT
AGGGCATCAGGTAATGCCGCGCAGGCGTATCGGAGGAGTCAGAAGCGACTTAATCCCCTC
CGTCCCCTTTTGCGTACCGCGCGGGCGTTACCCCCATCTCGCGCTTGAATACGTTGATGA
AGGAACTGGGGGTGTCGTAGCCCATCGACAGGGCGACGCTGATCACCGGCTCGCCTGCCA
GCAGGCGTGGCAGTGACAGCAGCACGCGCAGGCGCTGCCGCCACTGGCCCAGGGCCATGC
CTGTTTCGGCCTGCCAACGGCGGGCGAGGCTGCGGCTGGACAGTCCGCTGGCGGCTGCCC
ACGCTTCGACGCTGCGCAGGTCGTCCGGCGAACGCGCCAGCGCCGCCGCGATCCGCCGCA
ACCGGCGATCCCGCGGCTGTGGCAGGGCAAATGGCAAGGGAGTGCTGGCACGGATCTCAT
CGGCGATGACGCCGGCCAGGCGTGCCTGCGCAGCGTCCAGTGCCTGATGCGGCCAGCGCA
GTGCGCGCGTCACCGCCGCCTGCAACAGCGCATCGGGTTGGAAAATACGGGGCAGCGGGG
GCAGATCCAGGCCGGTATCGGCGCGGACGTACAGGCTCCAGCCATCGAATGCGTCTGCCC
CGAGCAGCGCATGGGGCAGCAGCGGCGGTATCCAGGCAACGTGCCCGGCCGGAAGCAGCC
ACTGCAGATTCCCGGCTTCGATCCGCAACAGGCCCTGATGGGCGCCCAGCAATTGACCGC
GCCGGTGTTGGTGGCGGGCGGTGCGCCGCCTCCCGGGCACGCGCAGCTGGCCGGCCAGCA
CGATGGGGCCGTCGTCGGCGTCCGCCAATGCCGGATCAATCAAGCCGGTCGGTGTCTGAT
CTGCCATATCCATTGGCAGTTATACGGCAGAAGCGCCGATCCGCGCGCGCCACACTGGGC
GCCCATTTCAACACGAGCCGCCCCGATGCAGCCCCAGGACATCCTTCCCGACCACCAGAA
CGAAGTACAGGTAAACGGCCTCACCGTGCGCAAGGGCAGCGTCGGCGCCTTCCTCGCCAG
CGTCCGTGACTGGCAGGACCCCGCCAGCGATGACGCCACCCGGGCCACCGCCGAAGCAGA
TCTGCGTGGGCTGCTGCCGGGCCTGCATGCGCTGGGCCTGTTCCAGGTGCTGGCCGCGCG
CGATCCGGCACTGCAACGCCTGATCGACAGCCTCTCCTGAAACGAACACGGCCCGGACAT
GCCGGGCCGTGTCCTCATTGCGGGGGCGGAAACGACTTAATCCCCTCCGTCCCCTTTTTG
CGGTCAGGTGCCGCCCGGGGCGAATACCAGGGTACGGCGGGTGGTGACCGGTGCGCTGAC
CGGCTCGAAGCGCCAGCGCTTGACCGCGTTCATGGCTTCGCGATCGAAGACGCGCGACGG
TGTTGCGCGCAATACGCGGGCGTTGGTCACTGAGCCGTCGGTGCCGACGGTGATTTCCAC
CAGCACTTCGCCGGAGGTGCCTGCACGCAGTGCCTCGGACGGATAGCGCGGCGCCGGGGT
GCTGACCGGGCGCAGGTTCGGCGCCGCAGCGGCCGCTGGAGCCGCGGCCTGGCGTGCGGC
ACTGGCCTGCTGGGCGGCGGCCTGCTGCTGCTTCAGCTCGGCTTCGCGGCGCGCGGCGGC
CTGGCGCTCGGCTTCCTGGCGCTCGTTGTCGCGGCGGGCGGCATCCTGCTGCGCAGCGAT
CTGCTTGGCCGCGTCGGCTTCCTTGGCACGCTGCTCGGCCAGGCGCTGCTGTTCGGTCTG
CTGCTTGCTGCGGTCCTCGGCGTCCTTCTTGGCCTTCTCGGCTTCGGCCTCGGTGCGCTT
GGCCGCGTTCTGCACGCCCTTGGCCAGGCCGTCCTTCAGGCGCGGCAGGGCCGGCGCGGA
TGCATCCACCTTCTCGATCAGCGCCACCAGCCGCTGCGCTTCGGTGTAGTCCTCGCGCCC
CAGGTGCTGCTCGGCGGCGATCAGGGTGTACGGCAGCAGGTCGGTCAGCGCGCTCTTCAC
CGAGGCGTCGTCCGGGGTCTTGTCGCGCAGGGCGAGGTAGTACTCGATGGCGTTGTCGCC
GGCCGGCGCGTACATGCGGTTCTCGCGCAGGGCCTGGCTGGCCGACTCACGCAGCTGCTC
GGTGCCCATCGACTGCACCTTGGCGGCGACCACCGGTGCGGCAGGTGCAGCGGCGGTGGG
GGCGGCGGCCGGAGCCGGTGCTGCGGATTCTTCCTTGCCCGAGCAGGCGGCCAGCGCCAG
TGCCAAGGCAACCGGCAGCCACCGGCGCGCGGCGGTGATCGTTGAGACGTGCGACATCCT
GCTCCCCTTTAGAAGACGACGTGACGTAAATCATTGATATGCATGGCCGGGACCCGTGGT
CCAGGCGCGGCAGGGTAGCGTTTCCCGACGCCACCGCCGGCAACGGCGAGGATGCAATCT
AGCATCCCGGCCACCGCCCCGCACAAGGGGTGGTGGCCGGGTGGGGCCGCGGCGATCATG
TCGTGGCCGGCGGCGACCTCAGTAGTCGTGTGCCTTGTCGTGCGACTTGCTGTGGCCGTT
GGACATCAGCTTGTCGGTCCAGGCGATGCCGATCGCCGACAGGATGAACACGCAGTGGAT
GATGGTCTGCCACAGCACGCCTTCCTGGGTCATGGTCGTGCAGGTATCGACGCCAGCGTT
GTAGAAGCTGGTCGAAGCCGAAGACACTGCTGCCGCCCATTGTTCCGGCTTGCACAGTGG
CAGTCCCTTCAGCGCGCTGGTGGCAATGAAGGTCTTCAGCAGGTGGATCGAGGAGATGCC
GATGATCGCCATCGCCAGCTTCACCTTCAGCACGCTGGCGTTGACGTGGCTCAGCCATTC
CGGCTGGTCCGGGTGGCCTTCCAGGCGCAGGCGCGAGACGAAGGTCTCGTAGCCGCCGAC
GATCACCATCACCAGCAGGTTGGAGATCATCACCACGTCGATCAGGCCCAGCACGATCAG
CATGATCTGCTGTTCGCCCATCGACACCGAGTGGGACAGCAGGTGCCACAGTTCCTTGCC
GAACAGGAACACGTAGACGCACTGGGCAAGGATCAGGCCCAGGTACAGCGGCAGCTGCAG
CCAGCGCGAGGCGAAGATCAGCGAGGACAACGGGGACAGGGGACGGGGACTGTGGCTCAT
GCAGGACAGTGCGTTTCGGGGGAGCCGCGAGGTTACCGGCCCGCCATGACGGTGCCAACC
CAACTCACGCACTAGACTTCAGGTTCCTTTCCGCACCCCGAGCCGACGCCATGATCGACC
TGTATTACTGGCCCACCCCGAACGGCCACAAAGTGACCCTGCTGTTGGAGGAAGCCGGCC
TGGAGTACCGCATCCACCCGGTCAACATCGGCTCGGGTGACCAGTTCAAGCCAGAGTTCC
TGGCCATCTCGCCCAACAACAAGATGCCGGCCATCGTCGACCACGCCCCGGCCGATGGCG
GTGCCCCGCAGAGCGTGTTCGAGTCCGGTGCGATCCTGCTGTACCTGGCCGAGAAGACCG
GCCGCTTCCTGCCCAGCGACCCGCGCGGCCGCGTGACCACCTTGGAATGGCTGTTCTGGC
AGATGGCCGGCCTGGGCCCGATGAGTGGCCAGATGGGCCACTTCAACGTGTACGCACCAG
AAAAAATTCCCTATGCCATCGAGCGCTACGACAACGAAGTGCGCCGCCTGCACGGGGTGA
TGGACAAGCGCCTGGCCCAGCACGCCTTCCTGGCCGGCGACGAGTACACCATCGCCGACA
TGGCCAGCTACCCGTGGATCGGCGCCTACGACAAGCTGCCGGTGGACTTCGCCGCGTTCC
CGAACCTCAAGCGCTGGCACGAGGCCATCGCCGCGCGCCCGGCCACCCAGCGCGCCTATG
CGCTGCGCCAGCAGGTGAACCCGAACGCCGGCAAGCCGCTCAGCGACGAAGAGCGCAAGC
ACCTGTTCGGCCAGCGCTGACCCGCCGCGGGGTCGGATCCCTTTGCAACGCAAAGGGCCC
TGACCCCAGCACCGCAGCATGGGCAGAAGGTCATGCTGCCTTCCTGCACGGGCTTGGTTA
GGATGGGGGAACGACCGCCCCGCGCCCGCCGCCGGGCGGACCTGCCGTTTGCCGGGATCC
TCCATGCGCCACCTGTTCGCTTCGCTTGCCCTCATGCTCGCCACCAGTACCGCCGCCCAC
GCCGAAAAGCTGACCCTGGAGGCCATCACCGGCCCGCTGCCGCTGTCCGGCCCGACCCTG
ATGAAGCCCAAGGTGGCGCCGGACGGTTCGCAGGTCAGTTTCCTGCGCGGCAAGGACAGC
GATCGCAACCAGCTGGATCTGTGGACCTACGACATCGGCAGTGGCCAGACCCGGTTGCTG
GTTGATTCCAAGGTGGTGCTGCCCGGCACCGAGACCCTCAGCGATGAGGAAAAGGCGCGC
CGCGAGCGCCAGCGCATCGCCGCGATGACCGGCATCGTCGATTACCAGTGGTCGCCGGAC
GCACAGCGCCTGCTGTTCCCGTTGGGCGGCGAGCTGTACCTGTACGACCTGAAGCAGCAG
GGGGCGGCGGCCGTGCGCCAGCTGACCCACGGTGAGGGCTTCGCCACCGACGCCAAGCTG
TCGCCCAAGGGCGGCTTCGTCAGCTTCATCCGCGGCCGCAACCTGTGGGTGATCGACCTG
GCCAGTGGAAAGCAGCTGCAGCTGACCCGCGACGGCAGCACCACCATCGGCAACGGCGTG
GCCGAGTTCGTCGCCGATGAAGAGATGGACCGCCACACCGGTTACTGGTGGGCACCGGAC
GATTCGGCCATCGCGTTCGCGCGCATCGACGAGGCACCGGTGCCGGTGCAGAAGCGCTAC
GAGGTCTACGCCGACCGCACCGATGTGATCGAACAGCGTTACCCGGCCGCCGGTGACGCC
AACGTGCGCGTGCAGCTGGGCGTGATCGCACCTGCCGCCGAGGCGCAGCCGCGCTGGGTC
GACCTGGGCAAGGAACAGGACATCTACCTGGCCCGCGTCGATTGGCGCGATCCGCAGCAC
CTGAGCTTCCAGCGCCAGTCACGCGACCAGAAGCAGCTGGACCTGGTGGAAGTGGCACTC
GACTCCAACCGCCAGCGCGTACTCGCCCACGAGACCAGCCCGACCTGGGTACCGCTGCAC
AACAGCCTGCGCTTCCTTGAAGACGGCAGCGTACTGTGGTCGTCCGAGCGCACCGGCTTC
CAGCACCTGTACCGCATCGACAGCAACGGCAAGACCACCGCGCTGACCCACGGCAACTGG
CCGGTGGACGAGCTGCTGGCGGTGGATGAGACGGCCGGCAAGGCCTACTTCCGTGCCGGC
ATCGAAAGCCCGCGCGAAAGCCAGATCTACGCGGTATCGCTGCAGGGCGGTGAGCCGCAG
CGCCTGTCGAAGGCGCCGGGCATGCACAGCGCCACGTTCGCCCGCAATGCCAGCGTCTAT
GTGGACAGCTGGTCCAACAGCACCACGCCGCCGCAGATCGAGCTGTTCCGCGCCAACGGC
GAGAAGATCGCCACACTGGTGGAAAACAACCTGGCCGATCCCAAGCACCCGTATGCGCGC
TACCGCGACGCGCAGCGCCCGGTCGAGTTCGGCACGCTCACCGCCGCCGACGGCAAGACG
CCGCTGCACTACAGCCTGATCAAGCCGGCCGGCTTCGATCCGTCCAGGCGCTATCCGGTG
GCGGTGTATGTCTATGGCGGCCCGGCCAGCCAGACTGTCACCGACAGCTGGCCCGGCCGT
GGCGACCATCTGTTCAACCAGTACCTGGCCCAGCAGGGCTACGTAGTGTTCTCGCTGGAC
AACCGCGGCACCCCGCGCCGCGGCCGCGACTTCGGTGGTGCGCTGTACGGGAAGCAGGGC
ACGGTGGAAGTGACCGACCAGCTGCGCGGCGTGGCCTGGCTCAAGCAGCAGCCGTGGGTG
GACCCGGCGCGCATCGGCGTGCAGGGCTGGTCCAACGGCGGTTACATGACCCTGATGCTG
CTGGCCAAGGCGTCGAACCAGTACGCCTGCGGCGTGGCCGGTGCCCCGGTCACCGACTGG
GGCCTGTACGACAGCCATTACACCGAGCGCTACATGGACCTGCCGGCGCGCAACGACGCC
GGTTACCGTGAAGCGCGCGTGCTGACCCACATCGATGGGCTGCGCTCGCCGTTGCTGCTG
ATCCACGGCATGGCGGACGACAACGTGCTGTTCACCAATTCGACCAGCTTGATGAGCGCG
CTGCAGAAGCGCGGCCAGCCGTTCGAGCTGATGACCTACCCGGGTGCCAAGCATGGCCTG
TCCGGCGCCGATGCCCTGCATCGCTACCGTGTGGCCGAAGCCTTCCTGGGGCGCTGCCTG
AAGCCTTGAAACACAGACGGGAAGGAGCCCGCCGATGACACTGCCGCCGCCGATTCCCAC
CCACGGCCCGAAGCCCGCCGGCTGGTGGTCCCGCCACTGGCGCTGGGCGATGCCCGTGGC
CGTGCTGCTGGTGCTGGCCGGGGCCGGTGGCACGGTGGCCTGGAGCGTGCTGCGCTGGAG
TGAGGCGGCACGCGAGAGCCCACCGATGCGCGAGGCGATGCGTCGCGCCGGCTGCAGCAT
CGAACTGGTGGAAGCCTTCGGCGAGCCGCTGCGTATCGAATCGATGCCGCTGGGCAGCAT
GCAGACCGCGCTCAACGGCCAGCGCGATGTCGGCCTGACCGTGGCCCTGGAAGGCCCCCG
CGCACACGGCCGGTTGTTCGTGAAGGGCACCCGCAGTGACGACGTGTGGGACTACCCGGT
GATGTACGTGCTGGGCGAGAACAAGCAGACCTTCGACCTGACTGCGCTGGATGACGATGA
GGCCGCGCAGGAATGCGAACTGCAGGCCTGCCGCGAACGCGGCGAATGCCCGCTGACCGC
AGCGTTGTGACCTCCGGCCGATTGTCGCCACCGCGCTGAGCGCGTAGGGTGCGGGCAACC
CTGTCCTGGAGTGCACCATGAAGCCGATCGCGTTGGCCGTTGCCCTGGCCCTGACCGCCG
CCCCGCTGCTGTCCGCACCGCCGGCGCTGGCGGCACCCGCCGCCAAGGCCGCCACACCGG
CCAGCCCGGCCTGGGTCGCCCGCAGCAACGCACTGGCGCAGATCCTGCTCGATGCGCAGG
GCCCGTTCCAGCCGGAAGAAACCGGCTTCTTCGGCGTGCCCGGCTACGACGACAAGGTGG
CCGACCTCGGCGCGGACAACGGCAAGCGCTACCGCGCCGCGATGGCCAAGGCCCGCGACG
AACTGAAGGCGAAGCTGGCCACCGAGCAGGATCCCAACGTCCGCCAGGACCTGGAGATCA
TGATCCACGCCGCCAACCAGAACATCGAAGGCAGTGAGCTCAACGAGAAGTACCTGCTGC
CGTGGAGTGACGCGCCGCAGACGGTGTTCAGCGGCCTCAACCTGCTGCTGTCCGACCAGG
TGCCGGCGGAGCGCCGGGCCAAGGCGATCGACCGCCTCAAGGCTTATGCCGGCCTGCAGC
CGGGCGGCACCGCGTTCACCACGCTGGCCCGCCAGCGCTACGAAGAGCGCTTGAAGGACA
GCAGCCTGTTGCAGCCGACGAAGATCGAAGTGCAGCAGTCGCTGGACAACGTCGAGACCT
ACATCAGCGGCATCGAGTCGCTGCTGAAGAAGTACCAGATCGCCGGCGCCGATGAAGCGA
TGAAGGCCCTGGCCGGGCAGATGAAGGACTACGCCAGCTGGACGCGCTCGACCGTGCTGC
CGAAGGCGCGCACCGACGCACGGCTGCCGGCGCCGCTGTACGCCTACCAGCTCAAGCAGG
TCGGCATCGACATCGACCCGAAGCTGCTGATGCAGCGTGCGCAGCTGGAGTTCATGGAAA
CCCGCTCGGCGATGCAGCAGCTGGCGCCGCTGGTGGTGAAGGAGAAGGGCCTGAAGGTGG
CCGACCCGAGCGACCCGGTGGCGGTGATCCGCGCGCTGAAGGCCGACAAGATCGCCGACG
ACCATCTGGAAGGCCACTACCGCAAGGTGATCGATGCGATCGATCCGCTGATCCGCGAGC
ACGCCATCGTCGACGTGCCCAAGCGCGCCATGCAGATGCGCCTGGGTTCGGCCGCCGAGA
GCGCGGCCAGCCCGGCCCCGCATTTCCTGCCTGCGCCGCTGGTCAACAACACCGGGCAGC
AGGGCACCTTCGTGCTGCCGCTGGGCAACCCGGCCGCGGGCCCGGGCGCACAGTACGACG
ACTTCAACTTCGGTGCGGCGGCGTGGACGCTGAGTGCGCATGAAGGCCGCCCCGGCCACG
AGCTGCAGTTCACCGCGATGGTCGAGCGCGGCGTGTCGCTGGCACGCACCATGTTCGCGT
TCAATTCGGTGAACGTGGAAGGCTGGGCGCTGTATGCCGAGGCCGAGATGGTGCCGTACG
AGCCGCTGGACGGGCAGATGATCGCCCTGCAGTTCCGCCTGCTGCGCGCCGCACGCGCGA
TGCTCGACCCGATGCTCAACCTCGGCCTGACCGACCGCGCCAACGGCGAGCGCGTGCTGA
TGGAGCAGGTCGGCCTGTCCAAGGCGATGGCCACCCAGGAACTGGACCGCTACATGGTGC
GCATGCCGGGCCAGGCCGGCAGCTACTTCTACGGCTACACCCGTATCCTGGAACTGCGCA
TGCAGACCGAGCTGGCACTGGGTGCGAAGTTCGACCGCCTGGCGTTCAACAACTTCCTGC
TCGACCAGGGCCTGCTGCCGCCGGACCAGCTGGCCGACGCGGTGAACAAGGTGTTCGTGC
CGAAGTACAAGCGCTGAACACCCCCCGGTAGTGCCGGCCGCTGGCCGGCATTCCCCTGAC
GTCGGGAGGATTCCTGAGGTTGCCGGCCCGCGGCCGGCACTACCTGCGGTGATGCTGCCG
CGTCACCGCTGCGGGGTGATCACCTGCGTCGGCAGTCGTGCCGGGGGTTCCGGGTTCGGC
ACCCAGATCGCCACGCCGGCGGCGCGCTTCTGCGTGGTCGGAATACCGATGCCGACGCCA
CCGCCGACATGCGAGCCGAACGTGCCGGCACCCACCGACATGCCCACCGGTGAGCCGCTG
CTGCCCACGCCCATCAGCACCACGCCATTGGCGCCCAGCGCTGCGGCCTCGCGCTTCAGG
CGCGCCACCGCTGCATCGGTCTGGCCCTGCGTGCCGAAGCCCACGGCAGACGCCGATTCC
AGCTGGGCGATTTCCTGGGAGCCGGCCGGCGGCGTCGAATAGATCTGCACCAGTGCCGGA
TCGATCGGCGCGCGGGCGCGCCCCAGCATGACCTTGGAGGTGCTGGCACAGCCGGCGGCG
ACCAGCAGGATGGCCGCCAACGCGGCCCAACGGATGTTCATGGCACGACCCCTGTAGGAC
TGGTTGCGATCATCGGCGGGCCACTCTGAATCGGCGCCAACACCCGGCCCAGAGCAGGCA
CGGCGGCACGCTAGCACGCTGCTGGTGACAGCCCCGCCAACGGCAGTAGGCGGCGACGGC
GGGAACGACTATGGTGCACAGACAGGAACCAACTGCGGGAGAGTGGAATGGGCGTGATCA
GTCTGTTGTGGGGCGTACTGGCGCTGTTGTGGATGATCCTGGCGCTGATTCCGCTGCTGG
GCTGGGGCAACTGGTTCCTGATCCCGTTCGCCGCCGTGGGCGCGGTGATCGCCGCGCTGG
GCATCCTGTTCACCCACCCGACCAAGCGCGGCCGGGCCTGGGCCGGGCTGGTGCTGAACG
GCATCGTGGTGGTGGTCGGCATCCTGCGCCTGGGCCTGGGGGGCGGCGTGATCTGAGCCG
CATCGCCGGGTGCGACAGGGCGTCGCAGGTACACGGCCGCGGGCCGGGCAGGGGCGTACA
ATGAACGGCTGCGCGAGCCCCCCGCGTGCCTGTGAATCCGCGCCCGGCGCGGCTGCCCCA
TGATCATCCGACCCCGTCCCCACGGCTGGCAACTGCTGTACATCCTGCGCGGCTCGATCG
TAAAAGCGATCGCGCCGAAGGTGCTGGCCATCCTGATCCTGTCCATCGCGGTGGCCGCGG
TGGTGGAGCTGGCGCCGCCGACCGGCATCGAGCGCGTTTCCGTCACGCCGTTCACCCTGC
TCGGCCTGGTGCTGTCGATCTTCCTCAGTTTCCGCAACAGCGCCTGCTACGACCGCTGGT
GGGAAGGCCGCAAGCTGTGGGGCCAGCTGGTCTACGAATCGCGTTCGCTGGCCCGCCAGG
TGAACCTGCTGCTGGCCGATGACGCCGGTCGCCGCCGCCGCATCGCCTACCTCACTACGG
CTTTTGCCCATGCGCTGGCCGCGCGCCTGCGCGGGCGCATCGTGGCCCTGGCGGCGTTGC
CGTGGCTGGACAAGCCGCAGCGCGAGCAGCTGGGCCAGCGCGAGAACGTGCCCGACGCAT
TGCTGTCGATGATCGCTGCCGAGCTGGCCCAGGCCCTGCGCGCCGGCGAACTCGACCCGA
TCCTCTACACCCAGCTGGAAGAGCGCCTGCACGCGATGTCGTCGATCCAGGCCGGCTGCG
AGCGCATCCTCACCACGCCGCTGCCGTTCGCCTACACCCTGCTGCTGCATCGCTGCGCAT
GGATGTTCTGCGTGCTGCTGCCGTTCGGCCTGGCCAGCTCGCTGGGCTGGGGCACGCCGG
TGCTGTCGGCGGTGCTGGCCTACGCCTTCTTCGGCCTGGACCAGCTGGGCGAAGAAATGG
AAGACCCGTTCGGCCTGGAGCCGAACGACCTGCCGCTGGACGCGCTGGTGCGCACGATCG
AGATCGACCAGCTCGACGCGCTCGGCGAACGCCCGTTGCCCGAACCCCTGCTGCCGCAGG
GCTACCTGTTGCAATAGCCACTCCTCGGAGCCTGCCATGTCCCACCCGCTTTACCGCCCG
CGCCGCATGCGCCACGACGAGTTCTCGCGCCGCCTGATGCGCGAGAACACGCTGACCACC
GACGACCTGATCTACCCGGTGTTCGTGCACGAACGGGCGGGCCGCACCGCAGTGCCGTCG
ATGCCGGGCGTGGAGCGGCTGTCGATCGAAGAGCTGCTGAAGGTGGCCGAAGAAGCGCTG
GAACTGGGCATTCCAGTGATCGACCTGTTCCCGGTGATCGACCCGTCGCTGAAGTCGCTG
GACGCGTCGGCGGCGTGGGCCGAGGACGGCCTGGCGCAGCGTGCGATCCGCGCGCTGAAG
TCGCGCTTCCCGGAACTGGGAGTGATGACCGACGTGGCGCTGGACCCGTACACCACCCAC
GGCCAGGACGGCATCATCGACGACAAGGGATACGTGCTCAACGACATCACTGTCGAAGCG
CTGGTCAAGCAGTCGCTGTCGCACGCCGAGGCCGGTGTGGACATCGTCTCGCCGTCGGAC
ATGATGGACGGCCGCATCGGCGCGATCCGCCGTGCGCTGGATGCCGACAACCACATCAAC
GTGCGCATCATGGCCTACTCGGCCAAGTACGCCTCGGCGTTCTACGGCCCGTTCCGTGAT
GCGGTGGGCAGCGCGGCCAGCCTCGGCAAGGCCGACAAGAAGACCTACCAGATGGACCCG
GCCAACGGCGACGAGGCCTTGCGCGAGATCGCGCTGGACCTGGAAGAGGGCGCCGACATG
GTGATGGTCAAGCCGGGCATGCCGTACCTGGACCTGGTGCGCCGGGTGAAGGAGACATTC
GGTGTGCCGACCTTCGCCTATCAGGTGAGTGGCGAGTACGCGATGATGAAGGCCGCCTTC
GCCAACGGCTGGCTGGACGAACGCGCCTGCGTGCTGGAGTCGCTGCTGGGTTTCAAGCGG
GCCGGCGCCGATGGTGTGCTGACCTATTTCGCGCCGCAGGTGGCGCGATGGCTGCGCGAG
CGCTGACAATAGCGCCACGATAGACGGAGGACTGCGCGATGGGACCCGAACTGGGATGGA
TGCAATGGCTGATCTGGGGCACCGGTACGCTGGTGTTCGGCGCCATCATCGTCGCTGTCT
TCATCGCCGCCTGGCGGGCCGGCAAGCGCCCGCCGGAACAGCTCTCCGCTGCCCGCCACG
TGGCCCGTGAGCAGGCGCTGCCGGAGACCGTGCAGGCCGAGCTGGCCGCGTTGAACCAGC
GCAAGGACAACGGCCAGCTGAGCGAGATGGAGTACGAGCAGTTGCGCGCCAAGGTGTTGT
CGCGCTGACGGGGCGTTTCAATCCACGCATGGTGTGGATCTACTGGTAGTCGCCAACCTT
GGTTGGCGCTTTCACGTATGCCAACCAAGGTTGGCATCTACCAAACGGCCATCCACGCAT
GGCGTGGATCTACCGCGCGCACCCGGCCACCGCCGCCACCTTCGGCACCGCCAACCGGTA
CACGTCCACGCCGCCGGCACGCGGCGCCTTCGCTGCACTGCTGGCCACCATCATCTCGCC
CGGCTTGGCGTTGTCGACCACCGGCGCACCGGTCCAGCCGCCGGCCTGGTTGAACGACAG
CCCCAGCGGCTGCAGCGCTACACCGCTCCACGCACAGCCGCTGCTCCAGACCTGCGCGGT
ACTGCCATTGCCGCGGCTGAACACCACGGCGCCGTCCTGGCCCAGCCAGTCGCCGTCGGT
CTCGTCGTCGGCGCTGTTCAACGCGCTCAGTGCGCTGGCCGGGCCGCGCAGGCCCTGCGC
ATCCAGCGTCGCCACGAACAGGTCCCAGCCGGCGCCACGGCCCTGCTGGCGGGCAAACAA
CAGCTGCTTGCCGTCCGCGCTCAGGGCCGGCCCGCGCTCTTCGCGGCGCCCGCCGTCACC
GGCCAGCGGCTGCGCCGGGCCCAGCCGGCCGTCGGCGGCCAACGCGGCGCGGTACAGCGC
CAGCGCGCCCTCGCGGCCGGCCGCGAACAGCAGCCAGCGGCCGTCACGGCTGAAGTAGGG
ATCGCGCGCTTCACCGTCCACGCCTACCGGCAGTACCTGTGCCTGTTGCCAGCGACCGTC
CACCACGCGTGCCTGCCACAGGCCCCAGCCGGCCTCGCCGCGGCGGGCGAAGACGATGCG
CTGGCCATCGGCGCTGATCGTGGCGCGGCCTTCGTCGGCGCGGGTCGAGACCACGCCCAT
GCCTTCGATGCCGTACTCGTTCAACGCCATCGCCACGGGGGCAGAGAGTAGACTGGCGGC
GAGCACCAGCAGGGGCGGGGTGATGCGCATCATCCGGTTCCGTGCACGAAAGAGCATCAG
TCTAGCCAGCTTGAGGATTCCATGACCGACCGTTACGCCGTCTTCGGACACCCCGTTGCC
CACTCGAAGTCGCCGCAGATCCACGCGACGTTCGGTCGCCAGGAAGGCATCGCCATCGAC
TACCGCGCGATCGACCTGGCCCCGGATGCGTTCCTGGCCGGACTGGAGGCCTTCGCCGCC
GAGGACGGTGTCGGCGCCAACGTCACCCTGCCGCACAAGGAAGCCGCGTTCTCGCTGTGC
ACCACGCTGACCGCGCGCGCGCGCCGCGCCGGCTCAGTCAACACACTGCTGCGCAAGGGC
GACCGCTGGCACGGCGACACCACCGATGGCATCGGCCTGGTGCGCGACCTGACCGACCGC
CACGGCCTGGACCTGCGCGGTCGCCGCGTGCTGATGATCGGCGCCGGTGGCTCGGCGCGC
AGCGTCGCCCCGGCGCTGCTCGATGCCGGCATCACCGAACTGGTGGTGGTCAACCGCACG
CCGGAGCGCGCCGACGAACTGATCGACGCGATGGGCGAGCCCGGCCGTGCGATCAGCCGC
TACTGGGAAGACCTGCGCGACCTCGGCGACTTCGAACTGATCGTCAATGCCACCTCGGCT
GGCCGCGACCGCGACGTCGAGTTCAAGCTGCCGCTGTCGCTGGTCAATTCGATGACCACT
GCCGTCGACCTGAACTACGGCGAGGCGGCCATCGCCTTCCTGGCCTGGGCCCGTGCGGCG
CAGTGCCGCAATACCGTCGACGGCCTGGGCATGCTGGTCGAGCAGGCCGCCGAGAGCTTC
CTGCAGTGGCACGGCGTGCGCCCGCAGACCGGCGAGGTCTACCAGTCGCTGCGCCAGGGC
TCGGCCGTGCTGGCCGGCGAGGACTGACCGATGGACAGCACAACCCTGATGGTGACCGTG
CTGAGCATGGTCGGCGTGCGCCTGCCGGTGCTGATCGCGCTGTGCGTCGGCCTGGTCTGG
GTGGTCGGTGCGCCGCGCGATGCCACCCGCACCGGCGCGCTGGTCGGCCTGCTGCTGTTG
CTGCTGTCCAGCCTGGGTGGCCTGGCGGCGGGCATGCTGCCGATGTGGCTGGTCAGCAGC
GGCAACTTCAGCGCCATCTCGGGCATGAGCGCCATCTTCGGCGTGGTGCACTTCGCGCTG
GCGATGGTCGAGGCCATTGGCGTGGTGCTGCTGGTGTGGGCGCTGGTGCGCCTGCTGCGT
AGCCGTCCCGCCCCGGTCGCCTGAGCGCTGGCGCCGGGCCACGCCCGGCGTGTTTCGCCC
CTGTGCGGCGCGGGCTTCGGACCGTGCGCGCCGGCGGGCGTCGTCGCTGGCTCGTTCAGG
GTGCCAGCAACAGTGAACGCGGCCGGCCATGCGACAATGACCGGCCTGATCCAGCTACGG
TAGTTCCCGGCGTGACCGAAACCGTCGCCGCTCCGCGCACGCTCGATGACACCTTGAAGG
ACGCGATCCGCAAGGCGTACACGACGCTGCAGGCCAACACCCCCGGCTTCTCCACCCGTC
GCTCGCAGAGCCAGATGATCGGCGTGGTGTCGCGCGCGCTGTCGAAAAGCGGTGGCGTCG
GCGTGGTCGAGGCGCCGACCGGCGTCGGCAAGAGCCTGGGCTACCTCACCGCAGGCGTGC
CGATCGCGCTGGCCACCAAGAAGAAGCTGGTGATCAGCACCGGCACCGTGGCGCTGCAGT
CGCAGCTGGTCGAGCGCGATATCCCGAATTTCCTGAAGGCCACCGGCCTGGAAGCGACCG
TGGCGCTGGCCAAGGGACGCACCCGCTACCTGTGCACGCGCAATGCCGCCGAGGCGCAGG
GCGAGGGCTCGCAGGGCGGCATGTTCGAGGATGACGCGCCACTGTTCGACCGGCCGCTGG
CGCCGATCGAGATGGACATCGCCAAACGCCTGACCGACGCCTTCACCAGCGGCAGCTGGG
ATGGCGATATCGACAATGCGCCGGAGACCATCAGTCCCGGCCTGCGCAGCCGCATCACCA
CGCCGGCCTCGGGTTGTGCCGGGCGACGCTGCGCCTATTCGGCGCAGTGCGCGGTGTTGC
GCTCGCGCAATACGGTGCGCGACGCACAGATCGTGGTCACCAACCACGCGCTGCTGCTGT
CGGCGCTGTCGATCGGTGACAGCGACAACGGCCAGCCGTTGATCGCGCCACCCTCGGACA
TGCTGCTGGTGCTGGACGAAGGCCATCACATCGGCAACGTGGCGATCGACCAGGGCGCGG
CCAGCCTCGCGCTGGACGAGATGGCCAAGCGCACCGGCCGCCTGCAGATCCTGATCGCCG
GTGCGTACCGCGCGGTCGACAAGGACCGGCTGGGCAACCTGCTGCCCAACGAAGCGATCG
AAGTCGCCAGCAACGTGGCCAAGCAGCTGCGCGCGTTCCGTGATCACATCGAGCGGGTGT
GGATGCCGGCGCCGGCGGACGAAGAGCCGATGTGGCGCGCGGCCAATGGACGCCTGCCCG
AGGCCTGGCGCGAGCCGATCGAGGCACTGGCCGACGATACCCGCAGCCTCTACAACTGGG
CGCATGCGGCCACCACGCAGGTGGCCAAGGGCAAGCCGGACGATGCCGCGCGCGAGCGCC
TGCAGCGCAACCTGGGCATGGCGCTGGAGATGATCGAGCAGCAGTACAACCTGTGGCAGG
CGTGGCGCCGCGAAGACAAGGACGGCGCGCCGCCGATGGCGCGCTGGGTGACTGCCACCC
GCGATGGCGACCTGGTGCTGCACGGTTCGCCGGTGTCGGCCGCGCACGTGCTGCGCAAGC
TGCTGTGGGATGAAGTGGACTCGGTGGTGATGACCTCGGCGACGCTGACCGGCGGTGGCG
ACTTCCAGTCGCTGGCGATCGACAACGGCATTCCGGAAGAGGCCGAGATGGTCTCGCTGT
CGTCGCCGTTCGACCTGCCCAACCAGGCCGAACTGATCGTGCCGAAGTTCCCGGTCACGC
CGGACGACCGCGAAGGCCACCCGCGCGAAGTGGCGCGCTACCTGGACACCGAACTGGACT
GGGCCAAGGGCTCGATGGTGCTGTTCACCTCGCGCTGGAAGATGGAGAAGGTGGCCGGGC
TGATGCCGGCTGCGCGCCGCAAGCAGGTGCTGGTGCAGGGCGAGATGTCCAAGACCCGGC
TGATCGAGGAACACCTGAGGCGTGTCGAGGCAGGCGAGGGCTCGGTGCTGTTCGGCCTGA
ATTCGTTCGGCGAGGGCCTCGACCTGCCCGGCGAGGCCTGCACCACGGTGGTGATCACCC
AGGTGCCGTTCGCCGTGCCGACCGACCCGCAGACCGCCACCCTCAGCGAGTGGTTCGAGG
GACGCGGGCTCAACGCGTTCAACCTGATCGCCATTCCGCATGCGCTGCGCACGCTGACCC
AGTTCGCCGGCCGCCTGATCCGCACCTCCACCGACACCGGCCGCGTGGTCATTCTTGATT
CGCGGCTGCTGACCCGCCGCTACGGCAAGCGCATCATCGACGCGCTGCCCCCGTTCAAGC
GCGTGATCGGCTGAAAAAAGGGGACGGAGGGGATTAAGTCGTTTGAGCCTCAAACGACTT
AATCCCCTCCGTCCCCTTTTCCCAGATGGCGGCCAGCGGCCGGCACTACCGGATCGGCAT
CAATCGCCGAGCAGGGCGGTGTTGCGTACGGCGCCCTTGTCGGCGCTGGTGGCCAGCAGG
GCGTAGGCCTTCAACGCGCTGGTGACCTTGCGCGGGCGTGGCGCGCGCGGTTTCCAGCCA
CGCGCGTCGGCGTCGGCGCGGCGCTGGGCCAGCGTGGCCTCATCCAGCAGCAGGTCGATG
CGGCGGGCCGGGATGTCGATGCGGATGCGGTCGCCGTTCTCCACCAGACCGATGACACCG
CCGCTGGCGGCTTCCGGCGAGACGTGGCCGATCGACAGGCCCGAGGTGCCGCCGGAGAAA
CGGCCATCGGTGAGCAGCGCGCACTGCTTGCCCAGTCCCTTCGACTTCAGGTAGCTGGTC
GGGTAGAGCATTTCCTGCATGCCGGGGCCGCCCTTCGGCCCTTCGTAGCGGATCACCACT
ACCTCACCCGGTTGCACCTCGTCGGCGAGGATGCCGGCGACGGCGGCGTCCTGGCTTTCA
TAGACACGCGCGGGGCCTTCGAACACGTGGATCGATTCGTCCACGCCGGCGGTTTTCACC
ACGCAGCCATCCACGGCCAGATTGCCACGCAGCACGGCGAGGCCGCCTTCCAGTGAGTAC
GCATGCTGCAGCGAGCGGATGCAGCCCTCGGCGCGGTCCATGTCCAGGGTCGGCCAGCGC
GTGGCCTGGCTGAAGGCCTCCTGGGTAGGGATGCCGGCCGGGCCGGCCTTGAAGAAGGCA
TGCAGGGTGTCGTTGTCACTGCGCACTACGTCCCAGCGTTCCAGCGCGTCGGCCAGGCTG
GCGCTGTGCACGGTCGGCACCGTGGTATCGAGCAGGCCGGCACGGTCCAGTTCACCGAGG
ATGCCGAACACGCCGCCGGCGCGGTGCACGTCCTCGATGTGGTACTTCGGCGTGTTCGGC
GCCACCTTGCACAGCTGCGGCACGCGCCGCGACAGCGCGTCGATGTGGGTCAGGTCGAAG
TCGACCTCCGCCTCCTGTGCGGCGGCCAGCAGATGCAGGATGGTATTGGTGGAGCCGCCC
ATGGCGATGTCCAGGGTCATCGCATTGGCGAACGCGGCCTGGGTGGCGATGCCGCGCGGC
AGTGCGCTGGGGTCTTCGCCGCCGTACCAGCGATGGCAGAGTTCGACGATCAGGCGGCCG
GCGCGGCGGAACAGCGCCTCACGGTCGGCGTGGGTGGCCAGCGTGGTGCCGTTGCCGGGC
AGCGACAGGCCCAGCGCCTCGGTCAGGCAGTTCATCGAGTTGGCGGTGAACATGCCCGAG
CAGGAACCGCAGGTGGGGCAGGCGCTGCGCTCGAACGCGGCGACTTTCTCGTCGGAGGCG
CTGTCATCGGCGGCCACCACCATCGCATCGACCAGATCCAGCTTGTGCTCGGACAGCCTG
GTCTTGCCCGCTTCCATCGGCCCGCCGGAGACGAACACCACCGGGATGTTCAGGCGCAGC
GTGGCCATCAGCATGCCGGGGGTGATCTTGTCGCAGTTGCTGATGCACACCAGCGCGTCG
GCGCAGTGCGCGTTGACCATGTACTCCACGGCGTCGGCGATGATCTCGCGGCTGGGCAGC
GAATACAGCATGCCGTCGTGGCCCATCGCGATGCCGTCGTCCACGGCGATGGTGTTGAAT
TCCTTGGCGACGCCGCCGATCTGTTCGATCTCGCGCGCGACCAGCTGGCCGAGATCCTTC
AGGTGCACGTGGCCGGGCACGAACTGGGTGAAGGAGTTGGCGATGGCGATGATCGGCTTG
TGGAAGTCGCCGTCCTTCATGCCGGTGGCGCGCCACAGGGCGCGGGCGCCGGCCATGTTG
CGACCGGCGGTGGAGGTGCGGGAACGGTATTCGGGCATGGCGGGCGGAACGGGCGGGCCG
TACGACGTGGGGGTCAGCCGATCATGGCCAATTTTTTCGGTTGCTGCTGCAACCACCTTC
ACCGCTTGCAGCGGCTTGGCGGTCCGCGCATTTCCCCTTATCCCCGCGCCTTCGGCGCGC
CCCCCTTGAACAACAAGGGGGCTTCTTGCCGGAGACTTGGCTGCGCGCGCCGGGCATGAC
CGGGCGCCGCGGGATGTGTGCCAACCAAGGTTGGCACCTACCAGAGCGGTGCGTCGCCTG
GGGTCGGATCCCATCGCGGCGCGATGGGCTCTGACCCCAATGCCGACGAAAATGAAAGTC
CGTTCATCTTTCGCACTTTGCCGATTCCGGTTGCTGGCCCGGATTTGGCATCATTGGGGC
ATTGATCCGTCGACAGGGCATGAGGCCATGAAACGTTCCCGCACCACCGCGCTGCTGCTG
ATGAGCGCCGCGCCGCTGCTGTTCACCGCCTGCCAGAAGGAGCCGGAGGTGAAGGTGCAG
GAAGGCCTGTATACCTCGGTGGAGGCCTGCACCGAGGCCACCGGCGATCCGTCGTCGTGC
CGCAATGCGTTCGCTGAAGCGCAGAAGCAGGCCGCCGATGCGGCGCCGAAGTACGCCAGC
AAGGAAGCCTGCGAGAAGGACTACAAGCCGGAACAGTGCGTGCAGCAGCACACCTCGGCC
GGTACCTCGTTCATCGGCCCGATGATGATGGGCTTCTTCATGTCGCAGATGCTGAGCAAC
CGCGGCGGCCTCGCCCCGCAGGCGCCGGCGTCGGCACCGGCCTACCAGGACAAGAATGCG
GGTTGGGCGCGCCCGGCACCGGGCGGCACCGGTGGCCTGAACACCGCCAGCGGCATCGGT
GCTGGCAAGGCCGGCCTGGCCCCGGTCACCAGCGAGCCGAACCGTGCGGTCACTGCCAGC
CGTGGTGGCTTCGGCAACACCAGCGCACGCCGCAGCACCAGCGGCAGCTACGGCGGCTGA
TCGACCCATGCAGCGCATCCGGATTGCCGAGCGTGCCCAGTGGCGGGCGCGCGCGGAAGA
GGCGGGTTTCCGCTTCCACACCATCGACGGCCAGCCGTACTGGGATGAACGCGCGTATTA
CGCCTTCACCCTGCGCCAGATCGAACAGGACATCGAAGACCCCAGCGCCGAGCTGCACCA
GATGGCGCTGGATCTGGTCGGTGATGTCATCGGCAGCGAACGCTTGATGGACCAGCTGGC
GATTCCGTCGCACTACCGCGACTGGATCGCCGACAGCTGGCGCCAGCGCCAGCCGCACCT
CTATGGCCGCCTGGACCTGGCCTACGACGGTACCGGTCCGGCCAAGCTGTACGAATTGAA
CTACGACACGCCGACCTCGCTGTTCGAAGCCAGCTTCTTCCAGTGGCAGTGGCTGGAAGA
CCAGCGCAATGCCGGTCGCCTGCCGCAGCATGCCGACCAGTTCAACGCCATCCATGAGGC
GCTGGTCGAGCGTTTCGGCGACCTCGCCACACAGCTGCCGCCCCCGCTGTACTTCAGCGC
GGTCGGCAGTTCGGAGGAAGACCGCGGCACGGTCGAGTACCTGCGCGACTGTGCGTCGCA
GGCCGGCCTGCATGGCCAGGCCATCGCCATCGAGGACATTGGCCTGTCCGAGGACGGACG
CTTCACCGCGCTGGACGATTCGGTGATCGGCACGCTGTTCAAGCTGTATCCGCTGGAAGA
CCTGATGGCCGAGGAATTCGGCCGCGCGCTGCCCGGTTCGGGCGTGCAGCTGCTGGAACC
GGCCTGGAAGGCGGTGCTGAGCAACAAGGGCATCCTGCCGCTGCTGTGGCAGCGCAACGT
GGGCCATCCGAACCTGCTGGAAGCGCATTTCGATGACGGCAGCGCGCTGGCGTCGGGCTG
GGTACGCAAACCGCTGTTCTCGCGCGAAGGCGCCAACATCGAGATGCACCTGGCCGATGG
CAGCACCCAACGCAGCGACGGTCCCTACGACGGCCCGGCGATCATCCAGCGTGCGCATCC
GCTCACCCGCTTCGAAGGCGGCTATCCGCTGATCGGCAGTTGGGTGATCGGTGACCATGC
CTGCGGCATCGGCATCCGCGAGGATGACAGCGCGATCACCCGCGACAGTGCGCGCTTCGT
GCCGCACGCGATCGTCGACGAGGCGCCGACGCGGATCTACGTCTGATGACGGTGCGGCGC
AATCGCGACCTGCGGCCTGCGCCGCTGCCGGGCCGGCATCTGGATGACGGCCACGCCCTG
TGGCGCTATTCGGACCGCATCGCGGTGCGCTGCCACCGCTGCGATACGCCCGGCTGGGTG
GTGCGGACGCCGGAATCGCGACGTTTCCGCTGCCTGGGCTGCAGCGCAGCCCTCGACAGT
GGATGCGGCTGCGGTTGCTGTGCCGCGGGCGACTGGGTCGGGCCCGTGCGCTACAGCGGC
TATCGTCCCTGCGGATACTGCGGGCACAAATGGGTCCGCGCCGAGCTGCACCGTGCGCGT
GCAGTGTCGCCGTTGCGGACGCTGGCGGCGGACTGCAGTCAGTGCGGACGCAGCAGCGAG
GTGGAGGTCACGCTGTCGCGATGGCGTGGCACTGAGGCGATCGATCCGCATTTCGGCTTG
CCGCTGCGGCTGGTCGAAAAGACCGCGGCCGGCGTGCTGTGGGCCTACAACGAAGCCCAC
CTGCAGGCACTGCACGACTACGCTGCCGCGCCTCTGCGCGAGCGCGCGGGCGTTACCAAC
GGTTCGATGTTCTCGCGCCTGCCGCAGTGGATGAAGCTGGGCCGCAACCGGGTGCTGCTG
CAGCGTGCGGTGGAGCGGTTGCAACGTCGGTTGCTGCAGGGGTAGTGCCGGCCGCTGGCC
GGCAACCGGTTTTGGTAGATGCCGACCTCGGTCGGCGCTGTGGGTTCGTGCCAACCAAGG
TTGGCACCTATCAGGGCGATGCATCGGTTGTTGCAGGGGTAGTGCCGGCCGCTGGCCGGC
AACCGGTTTTGGTAGATGCCGACCTCGGTCGGCGCTGTGGGTTCGTGCCAACCAAGGTTG
GCACCTACCAGGGCGATGCATCGGTTGTTGCAGGGGGTAGTGCCGGCCGCTGGCCGGCAA
CCGCCGTTGGTAGCTGCCGACCTTGGTCGGCGCTGTGGATTCCGTGCCAACCAAGGTTGG
CACCTACCAGGGCGATGCATCGGTTGTTGCAGGGGTAGTCCCGGCCGCTGGCCGGCAACC
GGTTTTGGTAGATGTCGACCTTGGTCGGCGCTGTGGATTTCGTGCCAACCAAGGTTGGCA
CCTACCAGGGCGATGCATCGGTTGCCGCAGGGGTAGTGCCGGCCGCTGGCCGGCAACCGG
TTTTGGTAGATGCCGACCTCGGTCGGCGCTGTGGGTTCGTGCCAACCAAGGTTGGCACCT
ACCAGGGCGATGCATCGGTTGCCGCAGGGGTAGCGCCGGCCGCTGGCCGGCAACCGGTTT
TGGTAGATGCCGACCTCGGTCGGCGCTGTGGGTTCGTGCCAACCAAGGTTGGCACCTACC
AAGGCGATGCGGCGGCTGTTGCAGGGGGTAGCGCCGGCCGCTGGCCGGCAACCGGTTTTG
GTAGATGCCGACCCTGGTCGGCGCTGTGGATTCCGTGCCAACCAAGGTTGGCACCTACCA
GAGCGATCGCGGGTATCAGAGCAGCCCTTCGCGCTTCACCGCCAGATAGCGTTCCACCAG
CGCGCCGGGCAGGGCATCGGCGGTCACGTCCAGCACCATCACCTTTTCGCTGCGCAGGGC
CTCATGCGCCTTCGCGCGTTGCTGCAGGTACAGCGCGGCGGCACCGGCCTGGGTGGCGTC
TTCCAGTGTCTGCACCTCGCCCTCCAGTGCGCCGTCCAGCTCGCGTTCGCGCAGGCTGGC
CACGCACACCAGGTGGCGCCGCTGCAGCAGGCGCACTGCCGCCAGCAGGTCTTCGATGTC
CTCATCACGCACGTTGCTGACCAGCATCACCAGCGCACGCCGGCGCTGGCGCAGCGACAC
CTCGGTGGCGGCGGCCAGGTAATCGGTGGCCACCGCGCGTGGCTGCAGGTCGTAGCTGGC
GCGCAGCAGGTGCTCGACCGTACCCATGCCGCGCTGCGGTGCCACCCAGCGGCGTTCGCC
ACCGGCAGCGTACAGGCCGGCAGCGTCGCCCTGGCGCAGCGCCAGGTAAGCCACCACCAG
CGAGGCGTTCAAGGCATGGTCGAAGTGCGAGAGCCCGCCTTCGCTGGCCAGCATGCGCCG
GCCACTGTCCAGCATCAACAGCAGCTGCTGGTTCTTCTCGTCCTGGTATTCGCGCGAGAT
CAGCTTGCGCGCACGCGCGGTGGCCTTCCAGTCGAGCTGGCGCAGGCTGTCGCCGATGCG
GTACTCGCGCATCTGGTGGAAATCGGTGCCTTCGCCACGGCGGCGCTTCACGTGCGCACC
AACCAGCCGCGAGGCCTGGTCGGCACTGAACAATGCGAAGCGGGTGAGCGGCACGAAGTT
CGGATAGACCCGCACCTCCAGCGCCGGCGGCAGCGTGCGTTGCTGCCACCACAGGCGCCA
CGGCGAACGCATGCGCAGGTGCACCCCCTCGAAGCGGAAGTGCCCACGCTGCAGCGGCTG
CAGGTGGTAGTGCAGGGTGGACGCCGTACCGGCCTGCAGGCGCACGCGCTGCGGCAGCGC
TTCCAGCGGCCAGCCGCCGGGCACCAGGTCGAACACCTGCACCGTCATCGATTGCTCGGC
CTGCAGGCGCAGCGCCGCCTCGCGGCGCACGCCCAGCGCCAGCGCTTCGGGCAGCTCGCG
CTGTACCTGCGGCGACGGACGCCGCGACTGCCGCCACAGATCCCACAAGGCGGGCAGCGC
GATGACCACGGCTGCCAGCGCCCAGCTCCAGCGCGGCAGCCACCCGCCCAGCACCAGGCC
GCCCAGGGCAGCCCAGGCCAGCAGCAGCGCCAGCAGCAGCGGGGCCGGTCTCATCGGCGC
GGTGCTTCCACCTTGGCCAGCAGCGCGCCCAGCACGTCGTCGGCGTCCTGGCCTTCGATC
TGCAGCTCCGGGGCCAGTGCAATGCGGTGGCGCAGCGCCGGGCGCGCAATGTCGCGCACG
TCGTCCGGCGTGACGAAGTCACGGCCGGCCAGCACCGCCTGCGCGCGCGAGGCACGCACC
AGCGCGATGCTGCCGCGGGGGCCAGCGCCGACCGCGATGCCCGGCCACTGCCTCGTGGCC
GCCACAATCCGCACCGCGTAGTCGATCACTTCGTCATCGACGGTGATCGCCGCGGTCGCG
CGCTGCAGTTCCAGCAGCTCGCCGGCCCCCAATACACGCGGCACCTGGCTCAGGTCGAAA
TCGCTGGCGGCACGGCCACTGGTGATCGCGGTCACCATGCGCTTCTCGTCCTCCAGCTGC
GGGTAGTCGATCAGCACCTTCAGCAGGAAGCGGTCCAGCTGTGCTTCCGGCAACGGGTAG
GTGCCTTCCTGTTCCAGCGGGTTCTGCGTGGCCAGCGCCATGAACGGCGGCGCCAGGGTG
AAGGCCTTGCCTTCGATGGTCACCTGGCCTTCCTGCATCACTTCCAGCAGGGCCGACTGG
GTCTTGGCCGGGGCACGGTTGATCTCGTCGGCCAGCAGCAGGTTGGTGAACACCGGGCCG
CGACGGATCTTGAAGCTCTCGCTCTTCGGGTCGTACACCGCGTGGCCACTGACGTCGCTG
GGCATCAGGTCGGGGGTGAACTGCACGCGCCCGTAGTCCAGCTCCAGGGCCTGTGCCAGT
GCACGCACCAGCAGGGTCTTGCCCAGACCGGGCACGCCTTCGATCAGCACGTGGCCACCG
GCCAGCAGCGCCACCAGGATCTGGTCCAGTACATCGGCCTGGCCGATGAAGGCGTGTCCA
ACGGCGGTGCGGATGGCATCGACGCGTTCGATCAGGCGGGCGTTGGCGGCCGCCGGCAGC
TCGGGGACTTCGGTCATAGCAGGGATCTCATCTGGAGCAGCAAGCGGATGCGCTCGCGCA
GGGCGGAGGAATCGTGCGGTGGCGGGGGCGTGAGCGCGCTGGCAACACGGCCTTGCGGCC
ATTTCAGCAGTTCGGCGATGGCCTGATCGCGCGGCGCACCGTCCAGTGCAGCGGCTACCG
GTGCGCGCAGGCGCAGGCGATGCAGAAACAGGGCGAACACGGCGTCGTACAGGCGCGTGC
CGTGGCCGAAGCGCAGCAGCAGCTCGCCACTGGCACGCACGTGCTCCAGCAGCGAGCGGC
GTTCCAGCACCGGCGACGGCAGCAGGCTGCCGAAGCGCTGCGAGCGGCCCCACAACCAGC
CCAGCAGGGCCAGCAGCAGCGGCGCCCACAGCGGCCAGCCCTGGTAGAACAGGCGCGCCC
ACAGTGACGGCGGGCGGCTGGCATAGACCAGCCAGAACGCACCCTTGCCGTAATTCGGGT
CGAGCAGATAACGGGTCAGGTCGCGGTGCGAGAGATCGTGCAGGCCATCACTGGCCTTGC
CTGCGGCCGACGCCAGGCGTGCCGCCGGCGAATCCACCTCGCCGCGCATGAATTCCATGT
CGGCCAGCACGCTCACCTTGCCCTGGCCATGGTGCAGGCGTGCGAACACCAGGCTGTGCT
CGTTGCCCCAGCGCCGTTCGGCCCGCGCATTGGCGGCAAAGCCCAGCGTGAAGCGACGGC
CACCGCAGAACTCGACGTGGCTGGGATCATCGATGACGTGGAATGGCTGGCAGTCGCTCT
GCTGATACAGGCTGTCCACGCCCAGCTGGTCCAGCAGGGGCCCCTGCGTGCTGCTGGCGT
CGTCCTCGGCGGGCGGCGGCGTACGCACCAGCAGATGGCCACCACCATCAACCCAGGCCA
GCAGGGCCCTGGCCGCCGGTGCCGGCAGTTCGCTGCTGTCCTGCAGCAGCACCACCGTAT
CGTGCGGGCCCAGCGCCATCTGCTGCAGGTCCAGCCGCGGCCGCGAGTGCACCTCGATGC
CATCGGCACGCAGGGCCTGGCCCAGCACGTACAGCGGGTTGTAGCCAGCTTCGCCCTGCG
GCGGCAGTTGCACGGTCTCGGTCACGCGTTCGTGCGTGCGCAGGTAGAGGATCGTCAGCG
GCACGCCGAACAGCACCAGCCCACCCAGCAGCAGCGACCAGAACAGGCGCGGACTCATGC
CAGCCACCTGTACTGCCGGCGCAGGGTATCGGCCAATGCATCGAAATCGGCGCGGCTGGG
CAGGCGGCCACCGTAGGCGGCGTACTGCCACATGCGCACGATGCGCGCGAACAGGTCACG
GTCGGTGGCATCGGGCATGCGCCGCGACGCGCGCAGGCATTGCGCTTCGGTGGCACCGGG
CGGAAGCGCGATGCCGCTGCGCTCGCCCACCGTGCGCACGCTGGCGCGGTACAGCAGGGC
CAGCGCCTGCCGCGGCCGCCCCTGGTCCCACAGCAGGCCGGCCTGGGTGGCCACGTCCGG
CGGCAGCACGACCGGCAGTTCCACCGGTTCTTCCACTACCTGCGGTGCGGCCTCGGCCTT
GCGCCGGCCACTGCCGCGCAGCCACGGCAGCCACAGCCGTGCGGTCAGCAGCAGCACCAG
CAGCAGGACGCCCAGCAGGCCCCACAGGCCCCACTCGGCCAGGCGTGCCAGCCAGGCGAT
GCCGTCCTTGCGCGCTTTGCGTTCACCCTTGCTGTTGGTGTCACGCTGCAGCTGCTTGTC
TTCCTTCTTTTTTTCCTCGGCCTGCTCGATCGGCTTCCAGCGGGTGACCTGGCGGGTCGG
GCGCTGCAGCGGATCTTCATAGGCGCGGTTCACCGCCTGGCGGAAGCCGGCGGTGTCCAC
TGGCGCTGCACCGAAGATCATGGCGGGTGCATTGGCCGGATCGTTCGCCGCAGTGGCCGG
TTCCTCCGCGCTGTCCTCGTCCTCTCCGGCATCGTCTGCCTGTTCTGCCGCCGTCTGCGC
GTCCTGCGCATGCACTGGCGCGGAGGCCAGCGGCAGGGCAAGGCACAGCAGCAGCGCCAG
CGTCGATGCCGCCGGCAGCAGCCGCTCGCGCAGGCGGCGCAGGGCGATCTCAACGTCCCA
CGCTTCCATCTGCGTGCGCCGGTTCAAGTACAGGCCGAAGCCGGCGCCGACGTAGAACGG
ACCGATCAGCACCGAGGCCAGCCAGCACGCCAGGTTGAAGCCGGCCCGCGCCCAGGCGGG
TGTGTCCTGGCCGATCATGTCCCACGCGGCACGCCATGATTCGGACATCAGCTCCAGCGG
CATGAACATGAACACCGCGCCGATCGCACCGGACACCAGCACCGCTTCAAACGCCATGCA
GGCCACGGTCAGCACGGCGGCGGCACCCGCCGCACCAGCGGCCACAGCGCGGCGGCGTGC
ACCGCGCTGGGCCGGCGCATTGCCCTCCAGCAGGTTCACCGGCAGGCACAGGCTGCGCAG
CACGCTGAAACGGCGCCAGCCCAGGTAGCCCCAGAAACCTGCATTGCCCCAGCTGCGTTG
CGCGCGCAGGGCCGCCAGCGTACCGACCGGCTCGCCGAAGATGCCACGCGACAGCACGTA
CAGCGGCGCCCGTTCGAACAGCGGCTTGCACCAGCACATCGCCAGCCACGCCCAGCCGAA
TGCATCCAGCCACCAGCCCAGCGCGTTGAAGACCACGAACAGCGGCGCACTGGCCAGCAG
CCAGCTGCCCCATACCGCGCGTGCGTGGCGGCGCGACAGGGCGCTGCCCAGCTCCATTGC
TTCCCAGCCGCTGCGCGCGCGCAGCACCACGTCCAGGTGATCAATGCGCATGGCCGCCTC
CGCGTCCGCCGCGCCACAGCCACAGCAGCACGCCGGCCCACAGCATGCCGGCCACGCTGA
ACTTGCCCCACGCCGGCACGTCGGCAATCGACGACCAGAAGGCTTCGATGAACGCGGCCA
CCAGCAGCATGAACGCCACGCCCAGGCACAGGCGCGCACCGATGCGGCCGCCCTCGACCA
GTGCATCCAGGCGGCTGCGCCGGCCGGGTGCCAGCAGTTTCATGCCCAGCTGCAGACCGG
CACCGCCGGCGATCACGATCGCGGTCAGCTCGAAGGCACCATGGCCTGCGACGAAGCGCC
AGAACGGATCACCATGGCCGATGTGCTGCAGGTGGCCCGCCACCGAACCGATGATCACGC
CGTTGAACAGCAGCACCAGCAGCGTGCCCAGGCCGGCCAGCAGGCCGCTGGCGAAGGTAC
GCAGGGCGATGCTGATGTTGTTGAGGATGTAGTGGCCGAACATCATCCAGTCGGTGCCGC
TGTCGCGTCCCAGGTGCTCGGCGGCCGGATCGTACATGCGCTCCATCTCGGCGATCTGGC
GGTTGTCCATCACCATGTGGATCAGGTCCGGATAGACCTGCACCAGCACGAAGCAGGCCA
GCGCCGGCAGCGCGAACATCGCCAGCGCCACCCACATGCTGCGCGCCTGGCTGCGCACCA
GCAACGGGAAGTCGGCCACCAGGAATTCCAGCGCACCGCGCCAGCGCGTCGGCGGCGTGC
GGTACAGCACGCTGTGGCCCTGCTGCATCAACTGCTGCAGGCGCTGCACCAGCTGCGGGC
TGTAGCCGCGCTCGCGGGCCAGCGCCAGCTGCTGGCACAGGCGCCGGTAGCGCTGCGGGA
AGGCGGTATCGTCCAGCGCGAGCGCGCTGGCCTTGCGCCGCGTGCGGCGCGAAGCACCGG
CGCGCAGCAGCAGCCAGTGTTCCAGGTCCTGCCATTCCTGCTGGTAGCGGGCGACGAACT
GTTCCTGCTTCATCGCCGCCCCAGCAGCCAGTTGGCCATGGCATACAGGCGCAGCACGCC
GACCTGGCCGTGGGTGCCGGTCAGTGGCTCGGCAATGCCGGCCAGTTCCTGCTGGCGTGC
CGCCGACAGCCGCGGCGCGCGCTCGGCAAAGGCCATCAGCGCCGCCTGTTCTTCCGGTCG
CAGCGGCTGCGGCGGGGCCAGCACGCTGTCGATGGTGGGCGGAGGCGGCAGGTACAGCAC
CGGTGCATGCACCACCACGGTACCGGCCACCAGGTCGCCGAGGCGGCGGCCGTGGGAATC
GAACAGGCTGCTGATCAGGCCCAGTGCATAGCCGAACGGCAGCATGTCCACGGTGCGCAG
CAGGTTGCGGGTGATGGCGGCCATCCAGCCCACCGGCGCGCCATCGCGCGCGAGCACGTG
CAGGCCCAGTGCGCGCTTGCCCAGGGTGCGGCCCCACCGCGCTTCGCAGACGATCGGGTA
GGCCCAGTAGACCAGGAACATCAGCACCAGGCCGAGCCCGGAGCCGAACGAATCCAGCAG
TGCCAGCGGAATCGACATCAGCACCAGCACCGCGATGCGCACGCCCAGATCGATCAGCCA
GGCCATCGCCCGGGGCACCGGGCCGGCCGCCGGCAACTGCAGCGGCACACCCTCCGGCGT
CACCACCTCGCGGTAGGTATCGAGCATCGGTGCGGCCATCAGTGCGATGGCCTTCGTTGT
GGGCGGCGGAGTCCTCTCCGGCAGGCAGCCACAGGCATGGGGGTCTCGACAGGTCCTGGT
CGGGCCCAGACTTTAGCAGAGCCGCATGGCGGCGTTGGCCGTTCAGCCCAGGTATTCGTC
CTTCAGCCGCACGTAGTGGTCGGCCGAATAGTGCAGCGACTCGATCTCCTTGTCGCTCAG
CGTGCGCGCCGGGCGGGCCGGGTTGCCCACCCAGAGCTCACCTTCACCGACCACCTTGCC
CGGGCCGACCACCGCTCCGGCACCGACGAAGCCATGGCGTTCCACACGGGCGCCATCGAG
GATGCAGGCGCCCATGCCGATCAGGCTGTAATCACCGATGGTGCAGGCGTGGATGATGCA
GCCATGGCCGACGGTCACGCCTTCGCCGATCAGGGTCGGGTAGCCGGCCTTGTTGTACGG
GCTGTGGTGGCTGACGTGGATGATGGTGCCGTCCTGCACATTGGTGCGCGCACCGATGCG
GACGTAATTGACGTCGCCGCGGATGATCGTACCCGGCCACACTGATACGTCCTCGGCCAG
TTCCACGTCACCGATGAGGGTGCAGGCCGGATCGATGTACACGCGCTCGCCGAGGACGGG
CATCTTGTCGCGGAAGGGGCGCAGCGGGTTCATCGGTGTCTCCGGAAATCAGGGCGTTCA
CCGCGATGATACCTGCGTGGTAGTGCCGGCCGCTGGCCGGCAACGTCATGGGCGTACCTG
GAATTCTGCGGTTGCCGGCCAGCGGCCGGCACTACCCGAGTCCAGGTGCAGCCGCTCAGA
TCGGCGCGTGCTCGGCCAGCATCTGCCGGAACAGCTCATCCAACCATGCCGCATCACCGT
GTCCAGCGGGCAGCTGCGGCGCCTGCGCAGTCCGGATGGCCAGTTCACGATCGATGAAAT
CGCTGATCGCCGCGATGCGTGGTCCGGCACTGACCTCGGCACTGGCGCGTTTAACCGCCA
GCAGGGCATCGATGGCTTCACGCACCGGGCCGTGCGGCAGCAGCCGGTCCAGCAGGTCCT
CGAAGGCCATCGGCGGGGGGGTCTGTTCGTGCTCGATCCACTGGCAGGCCAGCAGTGGGC
GCAGCACGTACAGGTACTTCTTCGTGCGTACCGTTTCGCCACGCAGGTAACCGCGATGGT
TCGAGCGCGCCATGTTGAAGTAGTGCCACCACGTGCCCAGTGGTGAATAGAACGACTCAG
CTGCCTTCCAAAGCTGCGACACTGCGGTGTGATCCTGCTGGTAGATGATCGGCGAGCGCA
GCCATTCAATCAGTGTCGGATTGGATTTTGAAACCAGGCGCAATGCCTTGCGCAGGTCCC
AGCCGCTGACATCGAGCTCATCGTCGATCGGCAGTTCGATCACGTCCCGCTGCGCATCGC
CGGGGCCGGTGCTCTCGTTGACGGTGAGATACCACGGCTGGCGATGCACGTAGATGAAGC
GTGCATCGTAATCGCTGTCCGGCGAAGAGAAGCCCCAGCCACGGCTGCCGGACTCGCACG
CCAGCAGAACGCGCACGTCGTGTCGCCGTTCGATGTCGGCGAGGCTGGAAAGAATGGCGG
CGCGCTTGCCCGGCGCGATCGGGTGGATGTCGTCCATGCAGTCGTGATCCGTTGATGTCG
AGCGTGCTCGACTGTAGCGCAGTTGCGCACGGGTAGTGCCGGCCGCTGGCCGGCAACCTC
AATGGGCGCACCTGGAATTCTGCGGTTGCCGGCCAGCGGCCGGCACTACCGGCTAGGGTT
CGTAGCTGTAGCCCATGCCGTACACCGAACGGATCGGTTCGCCTTCCATGCCGGCGTCGG
CCAGCTTGCGGCGCAGGTTGCGCACATGGCTGTCGACGGTGCGGTCGACCACCACGCGGT
GGTCCAGGTAGAGGCGGTCGAGAAGCTCATCGCGCGCCCAGATCCGGCCGGGCGTGGCCA
GCAGGGTGCGCAGCAGGCGGTATTCCACCGGCGTCAGGTCCAGGCCCTTGCCGTTCCAGG
TGGCGCGTGCCGCCGGTTCGTCGATGTGCAGCCCGCTGTTGGCGCGTGCAGCGGGGTCCG
GGCGGTAACGGCGCAGCACTGCCACCACCCGCGCCACCACCTCGCGCGGACTGAACGGCT
TGCAGATGTAGTCGTCGGCACCGATGTCCAGGCCCAGCAGGCGGTCGATCTCTTCCACCC
GCGCGGTGACCATGATCACCGGTACGTCGCTGCCGGCGCGCAGTTCGCGGCACAGGTCCA
CGCCATCGCGTTGCGGCAGCATCAGGTCCAGCAGCACCAGGTCGGGCTGGTAGCGCGCGA
ATGCGTCGATCACCTGGCCGCCATCGTCCACCCATTCGCTGGTCATGCCGGCGGCGGCCA
GGTAGTCGCGCAGCACCGAGGCCAGGCGTGGCTCATCCTCGACGATCAGGATCTTCGCGG
ACGCGGCGGGGGACAGGCTCATGCGGACTCCGGCAGGGTGACGACCACGCGCAGCCCGCC
CAGCGGCGAGGGCTCGGCGTGGATATGGCCGTGGTGGGCGAGGATGATGTTGTGGCTGAT
GGCCAGGCCCAGCCCGCTGCCGCCGCTGGCGCGGTTGCGCGAACTCTCCACCCGGTAGAA
GCGCTCGAACAGCAGCGCGCACTTGTCGGCCGGTACGCCCGGCGCGGTGTCTTCCACGAT
CAGCTGCACGCCGGCGGGCACGCGCGCAGCCTGCACGCGCACGCGGCCGCCGCCATGGGT
ATAGCGCAGTGCGTTTTCCAGCAGGTTGGCCAGCACCTGCTGCAGGCGGCGCTCGTCACC
GGACACCTGCAGCGGTGTGGCGGGCAGCGCTTCTTCCAGTGCCAGCCCCGCCGTGGAGAA
GCGCACGCGCATGCCATTGAGCTCGCTGCGCACCAGCGCCACCAGGTCCAGCGGGGCGAA
GCGGTAGGCCAGGCCGCCGGACTGGGTCATCGACAGGTCGTGCAGGTCGTCGATCAGCTT
GCCCAGCTGGCGGATCTCGCCCTGCAGGGCACCCAGGTTGGCGCGGTCCAGCGGGCGGAT
ACCATCCTCGATCGCCTCCAGTTCGGCGCGCACCACCGCCAGCGGCGTGCGCAGTTCGTG
CGAGATGTCGGCAATGAAGGCGCGGCGGTTGCGCTCGGTGTCGTCCAGCGCCTGCGCCAT
CCGGTTGAAGTCGTTGACCAGTGCATCCAGCTCGTCATCGCTGGTGCGCTCGATGCGGGT
GGCGTAGTCGCCGGCGGCGAGCCGGTGGGTGGCGGCGGCCAGCTTGGCCAGGCGCTGGCG
CAGCGCGCGCGACACCAGCCAGGCCAGCACTACGGTCACCAGCAGCAGCGAGATGCCGAT
CACCCACCATGCGCGCATCTGGGTGTTGTAGAAATTCAGGTCGTTGGTAGCGATGACGGT
CTGGAACGGCACCATGCCCAGCCAGCCGACGGTGTGTCCGTCCACCTGCACACTGTGCGG
CTCGTCGTCGCTGATCGCGTCCGGGTTGCCGGCCACGAACCGATGCTGCGCATCGAACAG
GCCCAGCCGCGAGGGAACGCCGGTCTGGTCGGACAGCGGCGGCACGGGCCCCTCGTGCCC
ATGGCCCAGGTCCGGGCGCAGCAGCCGCGCCCAGCGGTCACTGTCACCGCGCAGATGCTC
CCAGCCGCCTTGCGTGCGGTACTCGCGCTGCAGGTGTGGCATCACGCGCTGCATGCGCAG
GTCGCCCTGGTCGTTGAGGTAGTCCAGGAAGCCGGTCTGGAACGCCACGCGGCTGGCAAT
GCCGTTCACTGCCAGCACCAGCAGGCAGGCGGTGAAGATCGCGAGGAAGGTCTTCGCGGT
CAGGCCGAATTTGAATCGAATCTTCGCCATCGCCGGGCCATTAGCGGCGCATGCGGCGCC
GAAAGCAAGCGCCCGCTGAGCCGGTCGCACAATCTCCATATTCTCTGCACACTTTCACGG
CAGCGTGCACGGGTCAACGAAAGGCCCCCACGCCCCCCATGTCACTCCTGCGTCCGCTGT
TCCGCTCCCCCCGTGCGTTGTTGTTGCCCCTGCTGCTGGGCCTGGCGGCCTGCTCGGCGG
GCAGGACCGAGGCCCCGGCCACCCCCGAAGTCGGCGTCATCACCGCCCGCGCGCAACCGC
TGGCACTGCAGCGGACCCTGCCCGGCCGGGCGGTGCCGTTCGAGGTGTCCGAGGTGCGGC
CGCAGATCGGTGGGCTGATCCGCCAGCGGTTGTTCACCGAAGGCCAGCAGGTCAAGGCCG
GGCAGCTGCTGTACCAGGTCGATCCGGCGCCGTACCAGGCCGCCTTCGATACCGCGCGTG
GCCAGCTGGCGCAGGCCGAGGCCGCTGTGCTGTCGGCGCAGCCGAAGGCCGAGCGCACCC
GTACGCTGCTGGGCATGGACGCGGCCAGCAAGCAGGACGCCGACGATGCCACCTCGGCAC
TGAAGCAGGCCCAGGCCAACGTGATTGCCGCGCGCGCGGCATTGCAGGCCGCGCGGATCA
ACCTGGACTACACCCGGGTGACCGCACCGATCGACGGCCGCATCGGTACCTCCAGCGTCA
CCGCCGGCGCGCTGGTCGCCGCCGGCCAGGATGCGGCGCTGGCGACCATTCAACGGCTGG
ACCCGGTCTATCTGGATGTGACCCAGTCCAGCACGCAGATGCTGGCGCTGCGCAAGCAGC
TCGACGCCGGCCTGGTGAAGGCCATCGATGGCAAGGCCCAGGTGAAGGTGCTGCTGGAGG
ACGGCAGCACCTATGCCCATGAGGGCACGCTGGAGTTCGTCGGCAGCGCAGTCGATCCAG
GCACCGGCAACGTGGTGCTGCGCGCGGTCATTCCGAACCCGGAGGGCCTGCTTCTGCCGG
GCATGTACCTGAAGGCGGTGTTGCCGATGGCCACCGATGCGCGTGCCCTGCTGGTGCCGC
AGAAGGCGGTGCTGCGCAATGAACGTGGCGAGCCGCTGCTGCGCCTGCTCGACGCAAAGG
ATCGCGTGGTCGAGCGGCGGGTCAGCACCGGCCAGGTGGTGGGCAACCAGTGGCAGATCA
CGCAGGGCCTGAAGGCTGGCGAGCGGGTGATCGTCAGCAACGGCAGTGCGGTAGCGCTGG
GCCAGCAGGTGAAGGCGGTGGCGGCCACCACGGCGCAGCTGGCGGCGATGCCGGCGGTCG
ACCCGAACGGCAACACCGACGAAAAGTCGCACTGAGGCCTGCCGCGCATGGTTCGTTTCT
TCATCGACCGGCCGATCTTTGCCTGGGTGATCGCCATCGCGGTCAGCCTGCTCGGCCTGC
TCGCGATCCTGATCCTGCCGGTGGACCGCTACCCGCAGATCGCCCCGCCCACCATCACCA
TCCGCGCCACCTACACCGGCGCCTCGTCGCAGACCGTGGAAAACGCGGTCACCCAGGTCA
TCGAGCAGTCCCAGCAGAGCCTGGACCACCTGATGTACATGACCTCGACCAGTGCTTCCG
ATGGCTCGGCGCAGGTCAACCTGGTGTTCGCCACCGGCACCAACCCGGACACCGCGCAGG
TGCAGGTGCAGAATCAGCTGCAGGCCGCGATGGCGACGCTGCCGCAGGCGGTGCAGCAGA
ACGGCCTGACCATCACCAAGTCCAGCGGTTCGATCTTCGAGGTGCTGTCGTTCACCAGCG
AAGACGGCAGCATGGACAACTTCGATGTCGCCAACTTCATGGAAGCGCGCATCGACGACC
AGATCAGCCGCGTCAGCGGTGTCGGCAACATCCAGCCGATCGGCCAGGAATACGCCATGC
GTATCTGGCTGGACCCGGAAAAGATGCGCCAGTACGCGCTGATGCCGTCGGACATCGAGA
CCGCACTGCAGGCGCAGAACACCGACGTGTCGGCCGGTGAACTCGGTGGCCAGCCGGCGC
TGAAGGGCCAGCAGCTGGACGCGACCGTGACCGCGCGCAGCCGCCTGCACACGCCCGAGC
AGTTCGCGCAGGTGGTGCTCAAGGCCGATGCCAATGGCAGCGTGGTGCACCTGGGCGACG
TGGCGACGATCGGCCTGGGCCCGGAAAGCTATGACAGCATCAGCACGTTCAACGGCAAGC
CGTCGGCCTCGCTGGGCATCGAGCTCAACGCCGGTGCCAACGCCATCGCCGTCTCCAAGG
CCGTCGAGGCACGACTGCAGCAGCTGCAGAAGTACTGGCCGCATGGCTACACCTACCACG
TGGCGTTCACCACCACGCCGTTCGTGACCATCTCGCTGAAGGAAGTGGTGATCACCCTGA
TCGAGGCGATCGCGCTGGTCGTGCTGGTGATGTACCTGTTCCTGCAGAACTGGCGGGCCA
CGCTGATCCCGACCATCGCGGTGCCGGTGGTGCTGCTGGGCACCTTCGGCGTGCTGGCCG
CCTTCGGCTATTCGATCAATACGCTGACCATGTTCGCGCTGGTGCTGGCCATCGGCCTGC
TGGTGGACGACGCCATCGTGGTGGTGGAGAACGTGGAGCGGGTGATGACCTTCGAAGGGC
TGGCACCGAAGCCAGCCACGTTGAAGGCGATGGGCCAGATCACCGGCGCGCTGGTCGGCA
TCGTGCTGGTGCTGACCGCGGTGTTCCTGCCGATGGCGTTCTTCAGCGGTGTCACCGGCG
TGATCTATCGCCAGTTCTCGGTGACGATCGCCGCTGCGATGATCCTGTCGGTGCTGGTGG
CGATGACCATCACCCCGGCGCTGTGCGGCAGCATCCTGCACCAGATTCCCAAGGGCGGCC
ATCCGCATGGCGACCACGCTGGCGAGCCGGGCCTGCTGGGCAAGTTCTTCATCTGGTTCA
ACCATCGCTTCGAGCGCACCTCCAACCGACTGCGCCATCGCGTCGACCGCTTCCTCGGCC
GGCGCACGCTGGGCGTACTGTTCTACCTGGTGCTGAGCGTGGCCACCGGCCTGTTGTTGT
GGCACCTGCCGGGCGCGTTCCTGCCCGATGAAGACCAGGGCATGCTCAACGCGCTGGTGA
AGCTGCCCGCCGGGTCCACCCTGGAGCAGACCCGTGCCGTGATGGATCGCCTGAGCGCCG
CCGCGGTGAAGGACGACAGCGTACTGTCAATCCAGGCCACCGCAGGTTTCAGTGTCAGCG
GCAGTGGCCAGAACGTCGGCCAGGCCTTCATCCGGCTCAAGGATTGGGACGACCGCAAGG
ACGATGCCGATACCATCGCCGCGCGCTTGACCGCGGCCATGGCCAGCGTGCCCGATGCGC
AGGTGTTCATCACCTCGCCACCGGCCATCCTCGGCCTCGGCGATGCCGGTGGCTTCACCC
TGGAACTGCAGGACGAAGGCGGTGCCGGCCATGCCGCCGCCGTGGCCGCGCGCAACACGC
TGCTGAAGGACGCTGCCAAGGATCCGAAGCTGGTCAACGTGCGCTACGCCAGCCTGGAAG
ACGCGCCGGTGTACGCGGTGAAGGTGGACGACGCCAAGGCGCAGGCGATGGGCGTCAATC
CGCAGGACATCAATGACACCTTGAACGCCGCGCTGGGTGGCGACTTCGTCAACAACTTCA
TCTACAAGGGCCGCATCAAGAAGGTGTTCATCCAGGGCACGGCCGAAGCCCGCATGCAGC
CGCAGGACATCGAGCGCTGGAGCGTGCGCAACCAGGCCGGGCAGATGGTACCGCTGTCGT
CGCTGGTCAGCGCGCACTGGACCAGTGCGCCGGCCGCGCTGCAGCGCTACAACGGCGTCT
CGGCGATGGAGATCACCGGCCAGCCGGCACCGGGCGTCAGTTCCGGCGAGGCGATGGCCG
AGATCGCACGTCTGGCCGGCACGCTGCCGGAAGGCTTCAGCCATGCCTGGTCGGACATGG
CCTACCAGGAACAGCTGTCGGGGAACCAGGCGCCGATGCTGTATGCCATCTCGCTGCTGT
TCGTGTTCCTGTGCCTGGCCGCGCTGTATGAAAGCTGGGCGGTACCGTTCGCGGTGATGC
TGGCAGTGCCGGTGGGCGTGTTCGGCGCCGTGCTGATGATGAACCTGCGTGGCCTCAACA
ACGACGTGTACTTCCAGGTCGGCCTGCTGACCACGATTGGCCTGGCAGCGAAGAACGGCA
TCCTGATCGTCGAGTTCGCGCGCATCCTCGAGCAGCAGGGCAGGAGCACCCGCGACGCGA
TCCTGCAGGCGGTCTACCTGCGGCTGCGCCCGATCGTGATGACCTCGCTGGCATTCCTGA
TGGGTGTGCTGCCGCTGGTGTTCGCCACCGGCGCCGGTTCGGCCGCGCGCCGTTCGCTGG
GTACCGGCGTGGCCGGCGGTACGGTCGCCTCGATGGTGCTGGGCATGTTCTTCGTGCCGT
TGTTCTACCTGCTGGTGCGCCGCCTGTTCCCGGGCCGCGCGCCGGCCGACGCCACTGCCC
CGGAGGCACGCCCATGAAGCCGATGCTGCTGCGCGCCCTGGCGGCCGCAACGATGACCAC
CGTGCTGGGCGGCTGCGTGAGCATGGCCCCGCACTACCAGCGCCCCGAGGCGCCGGTGCC
GGCACAGTTCGCCAATGCCGCCACCGGCGAGACCGGGCCAGCACTGGCGATGCCGGCCTG
GCGCGAGGTGTTCCTGGAGCCGCGCCTGCAGCAGGTCATCGCGCTGGCACTGCAGAACAA
CCGCGACCTGCGCGTGGCGGTGCTGCAGGTGGAGAAGGAACGCGCGCAGTACCGCATCCA
GCGCGCGGCGCTGCTGCCGTCGGTGGATGCCAGCGGCAGCGTGACCCGTTCGCGGGTGAG
TGATGCCAACAGCGAGATCGGCGTCAGCCAGGTGACCGAATCCGATGCCGTGCAGGTGGG
CTTCAGCAGCTGGGAACTGGACCTGTTCGGGCGCATCCGCAGCCTGAAGAACGAGGCGCT
GCAGAACTGGCTGGCCAGTGCCGAGAACCAGCGTGCGGCGCGCACCAGCCTGGTCGCCGA
AGTGGCCACGGCCTGGCTGGCGCTGGCGGCCGACGAGCAGTCGCTGGCGTTCACCCGGCA
GACGCTGGACAGTCAGCAGCAGACCCTGCAGCGCACCGAGGCCCGCCATGCACAAGGCCT
GGCCTCGGGCCTGGACCTGTCGCAGGTGCAGACCAGTGTGGACGCCGCGCGCGCTGCGCT
GGCCAGGCTGCAGACCCAGCAGGCGCAGGATCGTGATGCGCTGCAGTTACTGGTGGGTGC
TCCGCTGGACGCGGCATTGCTGCCCAGCGCACAGGCACTGGACGGCACCGTGGCGCTGGC
GCCGTTGCCTTCCAACCTGCCCTCGAGCGTGCTGCTGCAGCGTCCGGACGTGCTGTCCGC
CGAACACGCGTTGCAGGCGGCCAACGCCGATATCGGCGCCGCGCGCGCCGCGTTCTTCCC
GACGCTGACGCTGACTGCCAACTACGGCCACAGCTCCACCGCGTTGTCGACGCTGTTCTC
GGCCGGCACCCGCGGCTGGTCGTTCGCGCCCAGCATCACGGCGCCGATCTTCCACGCCGG
TGCGTTGAAGGCCTCACTGGATGCCTCGAAGATTGGCAAGGACATCGGCATCGCTCAGTA
CGAGAAGGCGATCCAGCAGGCCTTCAGTGAAGTGGCCGATGCCCTGGCCACGCGCGATCA
CCTGGGCGCGCAGATGGAGGCACAACGGGCACTGGTCGCCGCCAGCCAGCGCAGCTACAC
GCTGGCCGAGGCGCGCTATCGCACCGGGCTGGACGGCTATCTGCAGGCGCTGGATGCGCA
GCGCAGCCTGTTTGCCGCGCAGCAGGACCTGATCGCGCTGCAGCAGCAGGAAGCGGGAAA
CCGGGTGACGCTGTTCAAGGTGCTGGGCGGTGGCGCAGACGCACGGTAACGCGCCCTGCT
CTGGTAGGTGCCGACCTTGGTCGGCACGGAAGCATGGAGTGTCGCGATCTGATGATTCGT
GCCGACCAAGGTCGGCACCCACCAAGGCAGATTCATGTGCCGACCCAAGTCGGCACCCAC
CAGAAGCGGACGGTGCTGCCTACGCCACGCGGCCCCGGCGTGCACGCTCCAGGTGCACCA
GCAGCAGCGAGATTGCCGCCGGGGTCATGCCCGGGATGCGCTGCGCCTGGCCGATGGTCT
GTGGGCGCACGCGCTCCAGCTTCTGCAGGGCTTCGGCCGACAGCCCGCGCACCGTGGCGT
AGTCGAAGGCTTCAGCGATCGGCGTGGCTTCATGCCGCTGCTGGCGCTCGATCTCCTCGC
GCTGGCGGTCCAGGTAGCCGGCATACTTCACGCCGATCTCCACCTGCTCGGCCACCTTGG
CGTCGGCCACGGCCGGGCCCAGCGACGGCACCTGCATCAGCTGCGCGTAATCCAGCTCGG
GGCGCTTGATCAGGTCCAGCACGTTGGTTTCGCGGCTGACCGCCACGCCCAGCGTGTCCT
GCACTTCGCGGCCCAGCGCATTGGCCGGGGTCGCCCACAGCGCGCCCAGGCGCGCGCGCT
CGGCGGCGACGGCGGCCTGCTTGGTCTCGAACGCGCTCCAGCGCTGGTCATCCACCAGGC
CCATCTCGCGGCCGGCCGGGGTCAGGCGCTGGTCGGCGTTGTCCTCGCGCAGCTGCAGGC
GGTATTCGGCGCGGCTGGTGAACATGCGGTACGGCTCGTTGGTACCGTGGGTGATCAGGT
CATCCACCAGCACGCCCAGGTAGGCCTCGTCGCGACGCGGGCACCAGCCGTCCAGCCCAC
GCACCTGGCGTGCGGCGTTGAGGCCGGCCAGCAGGCCCTGCGCGGCGGCTTCTTCATAGC
CGGTGGTGCCGTTGATCTGGCCGGCGAAGAACAGGCCGTTGACCAGCTTGGTTTCCAGCG
AAGCCTTCAACCCGCGTGGATCGAAGAAGTCGTACTCGATCGCGTAGCCGGGGCGGGTGA
TGTGCGCGTTGCCGAAGCCGCGGATGCTGCGCACCATCTCCAGCTGCACGTCGAACGGCA
GCGAGGTGGAGATGCCGTTGGGGTAGATCTCGACGATGCCCAGGCCTTCGGGTTCGACGA
AGATCTGGTGGCTGGCCTTCTCGGCGAAGCGCACCACCTTGTCCTCGATGGACGGGCAGT
AGCGCGGGCCGATGCCTTCGATCTGGCCGCTGTACAGCGGCGAGCGGTGCAGCGCGTCGC
GGATGATCTGGTGGGTCTGTTCGGTGGTGTGGGTGATCCAGCAGCTGACCTGCTGCGGAT
GCTCGTCCACCGAACCCAGGAAGGACATCACCGGGCGCGGCGAATCGCCGGGCTGCTCGT
CCATCACGCTGTAGTCCAGCGAGCGGCCGTCGATGCGCGGTGGCGTGCCGGTCTTCAGGC
GGTCCACCTGGAACGGGCGCTCGCGCAGGCGCGCCGCCAGCGTGGTGGCCGGCGGGTCGC
CCATGCGGCCGGCGGCGTACTGGGTCGGGCCGACATGGATCTTGCCGGCCAGGAAGGTGC
CGGCGGTCAGCACCACGGCCTCGGCATCGAAGCGCAGGCCGGTCTGGGTGATGACCCCGC
GCACGGCGTCGCCGTCGATGACCAGGTCATCGACGGCCGCCTGGAACACGGTCAGGTTGG
CCTGGCCTTCAACGATGGCGCGGATCGCCATGCGGTACAGGTTGCGGTCGGCCTGGCAGC
GGGTGGCGCGCACGGCCGGGCCCTTGGAGGCATTGAGGGTGCGCCACTGGATGCCGGCAC
GGTCGGCGGCATGCGCCATCGCACCGCCCAGGGCGTCGATTTCCTTGACCAGGTGGCCCT
TGCCGATGCCTCCGATGGCCGGGTTGCAGCTCATCGCGCCCACCGTTTCGATGTTGTGGG
TCAGCAGCAGGGTGCGCACGCCGGTACGGGCCGCGGCCAGCGCGGCTTCGGTGCCGGCGT
GGCCACCGCCGATGACGATGACGTCGTAACGATGGAAGGACGGGTTCATGGGGCTGTTCA
GCTGGGGGCAGGCGCGGCCGGGGCGGCGCCGGGGTGGCGATTTTAGCGCCATTCGGGGCC
GCGGCGTCGGTGCCGGCCGGCCGGCGTCGAAATCAGCCCTAAAGTTGGCAGGATTATTGC
AGATAACCCAATAGCACCCACCGTGGCTGGCGCCGCAGGCGCCCGTGACCGGAATTGGAA
CAGGGGCCGGTACAGGCGCACGGTGGGGGAGCAGAGGGCCGGCAGTCGGGGGACTGTCCG
GCCCTGTTTTTTTGGGATTGCCGGGAAAGGCCCGACCACGCATGGCGTGGATCTACCGAC
GCTGGGGCTCTCTCCGGTTGGCGACCCGGCAAAACAGACGGCCCCGCAGTGCGGGGCCGT
CTGTCTTCAGAGGTGCCGACATCCGACAGGGCCGGAACAGGGGGGATCCAGATGTTCCTG
TCGGATATCGACGTAGAGATTTTTGCGGCGGCCCGTCTCGCTTTTTGTCACTTTGTGACG
CGGGCCGTCACCGGTTCCGTAGAGTGCAACCTGGACCGGGTGAAATGCAAGACGGTTCAG
CGCTCAACTGTGCGCTGCGTCCCACGATCCATGTTGCGCCACGGGGAACCGTTCATCCTC
GGCGCGCTCGGCGCCGGGGTCGGACGGGCCGGCGGCGGCGGCGCCGACGGCTGGATGTTC
GACTGCGGCGGGCGACGCATCGAGTCCATGTTCCGCCACGGCGAACCGCCGTTGTACGAC
GGCCGCGGCGGCGGCGGCGGACGGTTCTCGCCACCGTTGCCGGGCGGGCGCGGTGGCGGA
CGGTGGTTGTGCGGCGGGCGGTAGATCGGGCGCGAGTAGTACGGATTGCCATAGCCGCCG
TAGTAGCCGCCATAGCCGCCGTAGTAAGGGTAGCCGTAGTTGTAGGGATAGCCGGCCGGG
TAGCGGTACTCCACCGACGGCGCACCGTGGTAGTAGCTGCCGCTGCGGCCACCGCCGACA
TAGTCGTAGGTGGTGCAGCCGGTCAGGGCCAGCAACAGGCCACCGGCAAGCATCAGGCGC
GTTTTCATGGTGGGTCCCCCCAGAGGACGGGTTGTGCAGTCAGCTTCGTGCGCAGGCGTT
GAATCGGCCCTTAACTTCACTGCCCAGGATGAATGGAGGTGAAGGCCCTCATGCTGGCAT
GACCTGTGCCGGGGTCGCCAGCGTGGGGCCATACGTTAATCTTGCGTCATGAGCGATTCA
CTGTTGCCCCGTGCCGACGATGTCCTGGCTGCCGCTGCGCGGATCGCGCCGCACGCCAGC
GTGACCCCGGTGCTGCGCTCGCGCACGCTTGATGCGCTGGCCGGCGCGCAGCTGGCGTTC
AAGGCCGAGCACCTGCAGCGCGGCGGCGCATTCAAGTTCCGCGGGGCCTGCAACGCGGTG
TGGTCGCTGGATGCCGATCGCGCCCGTGCCGGCGTGGTCACCCATTCGTCCGGCAACCAC
GGCGCTGCCCTGGCCCTGGCCGCGCGCACCCGTGGCATTCCCTGCCACGTGGTGGTGCCC
GAAGGTGCGGTGGCGGCCAAGCTGGCCAACATCGCCCGCCACGGTGCCACGCTCTGGCGC
TGCCCGCCGACCATCGCCGACCGCGAGGCCGCCTGCGCCAAAGTACAGGCCGATACCGGC
GCGACCCTGGTCCATCCCTATGCGGACCCGGCGGTGATGGCCGGGCAGGGCACCGCGGCC
CTGGAGCTGCTGCACAGCGACGGTCCGTTCGACGTGCTGGTAGTCCCAGTCGGAGGGGGC
GGCCTGGCCAGCGGTACCGCCCGGGCCCTGCAGTTCGCCAGTCCCCAGACCCGGCTGGTG
CTGGCCGAACCGGCCGGTGCCGACGACACCGCGCGCTCGCTGGCCGCAGGCGAGCGCCAG
GGCGCGTTCACCCCTGACACCATCTGCGACGGCCTGCGTACCCTGATCGGCGCCCCCAAC
TTCGCGCTGCTGCGCGCGGCCGGCGTCGAGGTGATCGTGGTCGACGACGCCGCCACCATG
GCCGCGATGCGCCTGCTGTGGGAGGTGCTCAAGCAGGTGGTCGAGCCGTCCTCGGCCACC
GTGCTGGCCGCGGTACTGGCACAGCCGCAGCGGTTCGCCGGCCTGCGGGTGGGCCTGGTG
CTGTCCGGTGGCAATGTCGACCTGCCCGCGCTGCGTTGGGGGGCGCCTTGAGCCGCGACG
GGCACCGGCCCCGCACCGGCCTGCTGGGCTGGCTGTGGCGGCTGTTCGTGCTGCTGGTGG
TCTGGCTGCTGGGCGTGACCGCCTGGATCGTCTGGGTGGGGGAGCGCGACCAGGCAGCCA
AGGCCGACGCCATCATCGTGCTCGGTGCGGCGGCCTATGACGCCAAGCCGTCGCCGGTAT
TCGAAGAACGCATCCGTCATGGCCTGGATCTCTATGAAGCCCGGTACGCGCCACTGCTGA
TCTTCACCGGCGGCTACGGTGGCACCGGCGCGCGCTTTTCCGAATCGCAGGTGGCGCGGC
GCTATGCGCTCAAGCATGGCGTGCCGGACGATGCGATCCTGATCGAGACCGCCTCGCGCA
ACACCGTGCAGAACCTGGTCGAGGCCAAGCGGCTGATGGACCAGCGCGACCTGCACCGGG
TGATCATCGTCAGCGACCCGTTGCACATGGCGCGCGCGCTGCGCCTGAGCAAGGCGCTGG
GCATCGATGCGCTGGCCTCGTCCACGCCCAGCACGCGCTTCCGCAGCTTCCACACCAGCT
GGCGCTTCCTGGTGCAGGAAATCTATTTCTTCCACCGCGACCTGGTGCGGCCGCCGCTGA
GTTCGCCGGCCAATACCTGAGGGCGGAAACCTGATCTGGGCAGACGCCCATCGTGGAAAC
GTGAGGTTGCCGGCCAGCGGCCGGCACTACCAGCCGGTCAGGTCTGCCTGCGCCGGATCG
GAATCGCCGACACCGGCACCGAGGCCACGTCATGCCCGCCTTCGCGGATCGGTGCGCCCG
GGTCCGGTGCCCAGGCGTGGGCGTAGATCACTTCCCAGCTGCTGGGCAGCTTGCCGTCGG
CGCGTCGCATCGGTTCATACGCCGCTGCCGCCGCGGCGAAGCGGCCACGCCCGGTCAGCG
TGTGACGGCGGTCCACCCGCGCATTGGTCGCGCCCATCGCGCGCAGCTCCCGCATCAACG
AGGGCAGGTCGTCGTAGGTCAGGGTGAACAGGTCGCGGTCCAGCACCGGGTCGCGGAAAC
CGGCCATCATCAGCGCATCGCCGAACTGGGCGATCTGCGCGAAGCGGCTCACGTGCGGGC
GATCATCGGCGGCTGCGAAGGCCTCATTGAGTTCGACCAGCGTGTCCGGGCCGAAGGTGG
AGCACAGCAGCAGGCCGCCGGGCTTGAGCACGCGGCGGAAGCCGGCAAACACCGCCGGCA
GGTCGTCCACCCACTGCAGGCACAGGTTGCTGAAGATCACGTCCACGCTGTTGTCGGCCA
GCGGCAGCGCGGCGGCGTCGCCGCACAGGCGCTGGAACGGCTTCCACCAGCCGGCCTGGC
GCTTGGCCTGATCCAGCATCGGCAGCGCCACGTCCAGCGCGATCACCTGCGCCTTCGGCC
AGCGCTTCTTCATCAGCGCACTGGCGTGGCCGGTACCCGCGCCGATGTCCAGCACTACCT
CGGGCTTGCGTGCCTCCAGGTAGTCCAGCGATTCCACCAGCCGCGCCTGCACCTCGCGCT
GCAGGGCGGCGGCGGCGTCGTAGCTGTTGGCGGCGCGGGCGAACGCGCGGCGGACATGGC
GGGCATCGAAGTGGGACGGCATTGCGAAAGTCTCTTAGAACGTACCGGGGTAGGCGCCGC
CGTCGATCAGCAGGTTCTGCCCGGTGAGGTAACCGGCCTGTGCGCTGCACAGGAAGGCGC
AGGCCGCGCCGAATTCATCCGCCGTGCCGAAGCGGCCGGCCGGGATCTGCTGGCGGCGGC
GTTCGGCCACTTCGGCAGCATTGCCGTCCTTGCCCGCACTGTGGGCGAAGTTGGCGCGCA
GGCGGTCGGTGTCGAACTGGCCGGGCAGCAGGTTGTTGATGGTGACGTTGTGCGCCACGG
TACGGCGCGACAGGCCGGCGACGAAGCCGGTCAGGCCGCTGCGCGCGCCGTTGGACAGCG
CCAGGATGTCGATCGGGGCCTTCACCGCCGAGGACGTGATGTTGACGATGCGGCCGAAGC
CACGCGCGATCATCGCGTCCACGGTGGCGCGGATCAGCGCGATCGGCGCCAGCATGTTGG
CGTCCAGTGCGGCGATCCAGTCGTCGCGCTCGAAACTGCGGAAGTCGCCCGGCGGCGGGC
CACCGGCATTGGTGACCAGGATGTCCACCTGCGGGCACGCGGCGAGCGCTGCGGAGCGAC
CGGCCTCGGTGGTCACGTCGGCGGCGACCACGCGGACTTCGGCGGCGCCGGGCAGGGCGC
GCAGCGCTTCGGCGGCGGCCTGCAGCGCAGCCTCACCACGGGCCACGATCACTACGTTGA
CGCCCTCGCGCACCAGCGCACGCGCGCAGCCCAGGCCCAGCCCCTTGCTTGCGCCGCAGA
CCAGTGCCCAGCGGCCGTTGATACCCAGATCCATGCATCAATCCTGCGGAATGAGGAAGG
CGCTCATTGTCCGCCATCGGCCGGTGACAGGCCGGCAACGAAGTGTTGCAGGGCGGCGGC
CACCTCGTCGGCATGGCCGAGGAAGGGCGCATGGCCGCCGTGGGCGATGGTCAGCGCCTG
CGCACCGGGGGCCAGTACCGCGGCGGCCTGCATTGCCGCCGGAGACACCAGCCGGTCACG
CTGGCCGGCGATCCACAGGCTGGGCTTGGCCAGCGTCGGCAGTGCGCCACGCAGGTCGGT
GCTTTCCAGCAGGCGCAGGCCTTCCAGCAGGGCGCGTTCGGTGGGTGCACCGCGCTCGAC
CAGGCGCTGGCGCAGCGTGCGCAGCTCCTCGCGGGCGTGTGCCGAGCCCATTACATCCAA
CGCCAGGAAGCGTTCCAGGGTGCCACCGAAGTCGGTGGCCAGCTCGCGCCCGAACTGCTC
GAACACCGCCGGCTCCACCGCATGCGGCCAGTCGTCGCCACGCACGAAGCGCGGCGTGGC
CGCGATCATCGCCAGCCCGCGCACCTTCGGCAGTGTCGCGGCGGCGTGCAGCGCGAACAG
GCCGCCCAGCGACCAGCCGCACCACACCGCAGGCGGCGTGGCCGCGGCAATGGCATTGAC
CACGAACGGCAGGCGCAGCGGCGTGGTGTCATCGCGGCTGTGGCCATGGCCCGGCAGATC
AACCAGATGCAGGGTGAAGTGATCGGCCAGGCGTTGCACCAACGGCGCGAACACGCCGCC
CTGCAGGGCCCAGCCATGGATCAGTACCAGGTCCGGCCCCTGGCCGGTGACGTCGATATG
CATGGGGAAACGGCAACAGGCTCAGGCAAAGACAGGCAGCGGCGGTGGCGCGGCCTCACG
CGCGGCCAGGTCGACGCGATCGCGCGCGCTGGCAATGGCTTCGACCAGGCCACGCACCTG
CTCGGGGGTGTGCAGCGCGGACAGCGTGACGCGCAGGCGCGCCTTGCCTTCGGGAACCGT
GGGCGGGCGGATCGCGCCGACCAGCCAACCGGCCTGTTCCAACGCCTGGGACATCGCCAC
GGCGCGATGGTCGTCGCCACACAGCAGCGGCTGGATCGGCGTTTCCGAGGCCATCAGGTC
CAGGCCATGGCGGCGGGCTTCGCCGCGGAACAGCGCGATCAGATCGGTCAGTTTCGAGCG
CCGCCAGTTGTCACGGCGCGCCAGGCGCACCGCTTCCAGTGCTGCGGCGGCCAGCGCCGG
CGGCATCGCAGTGGTGTAGATGTACGGGCGTGCGGTTTCGGCCAGGTGCTCGACCAGGTC
GTCGCGGCCCAGCACCAGCGCGCCGGAACCGCCCAGTGCCTTGCCCAGCGTGACCAGCTG
CAGCGGCACATCGTCCACGCCCAGCCCGGCGGCGGCCACGGCACCACGGCCATCACCGAC
CACGCCCACGCCGTGCGCATCGTCCACATAGAACAGCGCCTGCTGCAGGCGTGCCACCAG
CGACAATGCACGCAGCGGTGCGATGTCGCCATCCATGCTGAACACACCGTCGGTGGCCAG
CATCGCCGCGCCATCGGGCGCGTGCTTGAGCTGGCGCATCGCGCCTTCGGCGTCGAGGTG
CGGATAACGGCGCAGGCGCGCACCCGCCAGCCGCGTCGCATCGAGCAGGCTGGCGTGGTT
GAGCTTGTCCTGCACGCACACATCGTTCTCTTCGCTCAGCAGCGCCTGCTGCACGGCCAG
GTTGGCGGCGAAGCCACTGCCGAACAGCAGCGCGCGCGGGTAGCCCAGCCACTCCGCCAC
TTCGCGCTCCAGCGCGTCATGCAGGGCGTGGTGGCCGCAGACCAGATGCGAGGCGCCCGC
GCCGGAGCCTTCGCGTGCGGCCGCATCCTGCAATGCGTTGACCACGCTGAACTGCTGGGC
CAGGCCCAGGTAATCGTTGCTGCAGAAGCCGGTCAGCCACTGGCCGTCCACCTCCAGGCG
GACGCCATCACGACGGCTGACCGTGCGCCGCGTGCGGCGACGGCCTTGGGCATCGCGCAG
GGCGCGTTGGGCGTGGAGGCGGGCGGTCAGGTCGGGGCGGGCCATGGCGGCTGAATGCGG
CGACGGGGCGGCTAGGGTAGCGCGTTGCCGCGGCGCCTGCTTGCGGCCCGTCTCAGGCCG
CGTGAGCGCAGCCACAGGCGGGCGCATCGGCGCTGATATCAGCGTGCACGATGCCGCCGT
GGTCGTGGCCCTCGGCATCCACCTGCACCGCCATCGGCTGCAACCCCAGCCGCGCGAACA
GGGCCAGGTCGTGCTCGCTCTCCGGGTTGCCGGTGGTCAGCAGCTTGTCGCCGTAGAAGA
TCGAGTTGGCACCGGCCACGAAGCACAGCGCCTGCAGTTCGTCGCTCATCGCCTCGCGAC
CGGCCGACAGCCGCACCATCGAACGCGGCATGGCGATGCGTGCCACCGCGATCATGCGCA
CGAACTCGAACGGATCCAGTTCGGCACTGCCATGCAGTGGCGTGCCCGCCACCTGCACCA
GCCTGTTGATCGGCACCGAATCGGGATGCGCCGGCAGCGTGGCCAGCGCCAGCAGCAGGC
CCACGCGCTGCGCGCGCGTCTCGCCCATGCCGACAATGCCGCCGCAGCAGGTTTTCAGAC
CGGCATCGCGCACGTGCGCCAGCGTGTCCAGGCGGTCCTGGTACTGGCGCGTGTGGATGA
TCGAATCGTAGTAGTCCGGCGCGGTGTCGAGATTGTGGTTGTAGTAGTCCAGGCCGGCGT
CCTTCAGCGCACGCGCCTGCTCGCCACTGAGCATGCCCAGCGTGGCGCAGGTTTCCAGGC
CCAGCGCCTTCACCCCGGCGATCATCGCCGCCACCTTCGGGATGTCGCGGTCCTTCGGCG
ATCGCCACGCGGCACCCATGCAGAAGCGCGATGCGCCGGCAGCCTTGGCCTGGCGTGCCT
TGGCCAGCACCGCGTCGGTGTCCATCAGCTTCTGCGCGTTCACCCCGGTGCTGTAGCGCT
GTGCCTGCGGGCAGTACGCGCAGTCTTCCGGGCAGCCGCCGGTCTTCACCGACAACAGCG
TGGACACCTGCACCTGCGCTGGGTCGAAGTGCTCGCGATGGACTGCGGCAGCGCGGAACA
GCAGCTCGGGGAACGGCAGATCGAACAGCGCCTGCAGTTCGTCGTGTTGCCAGTCGTGGC
GGATGGCAGCAGCCATGGCGGGACCTTGGGTACGAGTGGAGCGAGGGCGGCAGTGTGGGT
GGGTTGGTGAGCCCTGTCAACTTGATTGATTCCCATGTGGTTTACATCGGTTGACCGCCA
TGAATGGGCGCTACGGTGTAAGTTCATTGCTGCATACGGACGCGCGAGCACGTGCCATGA
ACAGCTACCAGTCCTACCCGATCCGCCGCGACGCGGTGCTGTGCAGCCTTGCCGAGCTGC
CCGACGGCGGCCTGCGCGTGGTGCTGGATGATCTGCGCCAGTCCGACACGCCAGGGCAGT
GGAAGAACCACGTCTTCGTGACCTTCAAGGACTACCCGGCAGGGCAGCTCGATCCGGCGA
CGTTGCCCAAGGAGGAGCTCGAGGCTTTCGGACACTATGTGCTGGTTCGCCTGTTGGCCA
TCAATGGCTGCCTGCGCGATACGGACGAGCGCTCCGACAACGATGCCCATCTCACTGACC
TGGCGCGGCAGAACATCGCCGCGCTGACCAGCGAGGACATCGCCTCGATCGATGAGCAGC
TGTTCTCCCTCTGCGACGGGCAGTTCCGAAAGATCGCCTACATTGTGGGCATGGCCATGT
CGCTGCAGCCGAAGTGCCGATCGGGAATTCCCGATGTGTTCTATGCAGGGCGTGTACGCA
TGCTGGTGGAACGGGGCATGTTGCAGGCACAGGGCGACCTCACGCGGATGGGCTGTTGCG
AAGTGCGCGTCCGGCAGTAGGCTTGCGCCCACCAGGACCTGGCTGGAACTGTGCTTACAT
CTACCTGCTGGAAGGACACATGCTGAAGTCCATCCAGAAGATGGCGGCAGCCGAGGCAAT
GAAAGAAGGATGCGCATGGAACCGGACACGATGCCGCAGGGCGGGAAGCTGCTGATACTC
GATCTGGATGAGACGCTGGTGCATGCCAGCGAGCGTGAACTGGAGCGACCCGCGGATTTC
CGCCTCGTCGGCTACCACGTCTACCTGCGGCCCCATCTGCAGGCATTCCTCGACTATGCC
TTTGCCCATTTCACGGTGGGTGTGTGGACGTCGTCCGGGCAACTGTACGCCGAACCGCTG
GTGGACCGGCTGATGCCGGGGCGTCCGCTGGCGTTCCTGTGGTCCGCGCCGCGGTGCAGC
ACGGCCCGTGATTGGGAAACCGGCGGTTACACCTCGCAGAAGCGGCTGGGCAAGCTGAAG
CGCCACGGCTTCCGTTTGGAGCAGATGATCGGTATCGATGACACGCCCGGCAAGTACGCC
AGAAACTACGGAAATCTGGTCGCGGTGCGTGAGTTCACCGGTGATCCGGCTGATGACGAG
CTGGCCCATCTGCAGCTGTATCTGGAGTGGCTGCGGCAGCAGCCCAACGTGCGTGCGGTG
GAGAAGCGCCGGTGGCGGGAGCGCCTGCAGGCATAGGTAGCTGCACAGGGCAGGTGCTAT
CGGCGAGCACCCGCACTCGCGCGTTTCACCGCATCCTGCAAGGCCTGCAGCCACAATAAC
CGCTGCCCAACGCAAGCGCTGGCGCGCAGACTGTGCCCCATGACCGATCTCCATCGCCTC
CGCGGCCGCATCACCGCGCTGGTTCTCAGCGAGGCCTGGCGCCGCCGTGCCGCGCTCTGG
GGCGGCGCGGTGGCCGTGGCGTTGGTGGCCATCCTGTTCGCCAAGGCCAGCGACGCGGCC
TTCCATCTGTTCCAGCGCATCACCGCGCACTCGCCGTGGTGGGCCCTGCTGCTCACGCCG
GGCATCTTCGCGCTGCTGGCCTGGTTGACCAGTGGCGTGCTGAAGCCCACGCGGGGCAGC
GGCATTCCGCAGGTCATCGCTGCGTTGGACAAGCCCGATGAGCCATTCCGGAAGACCAAT
CTTTCGCCTGCGGTCTCAGCCGGCAAGCTGCTGCTGACCTCGTTGTCGCTGCTCGGCGGC
GCGTCCGTCGGACGCGAAGGTCCCACGGTGCATGTGGGTGCCAGCCTGATGTACCTGTTC
GGCCGCTGGTTCGGCTTCAAGGATCCTCGCGAGCTCTCGCACTTCCTGCTGGCCGGTGGT
GCAGCGGGCATTGCCGCGGCGTTCAACACGCCGCTGGCTGGCATCGTATTCGCCATCGAG
GAGCTCAGCGGCCGTTTCGAGCATCGCTTCTCCGGCACCCTGCTGACGGCGGTGATCGTC
GGTGGCGTGGTGTCGCTGGGCCTGCTTGGCAACTACACCTACTTCGGCCATGTGAGCGCG
CGGCTGCCGCTGGGGCAGGGCTGGCTGGCGATCCTGCTGTGCGGCGTGGTGGCCGGGCTG
CTGGGCGGCCTGTTCGCGCGCGCGGTGCTGGCCAGTGCGGCGGGCCGCCCGCGTTGGCTG
GGCCAGCTGCGCCAGCGGCATCCGGTGCTGCTGGCCGCAGGCTGCGGCCTGGCGGTGGTG
GCACTGGCTTTGACGTTCGGCGACGGCGCGTTCGGCACCGGCTACGAGCAGGCGCGCAGC
CTGGTGCAGGGGCAGGCGTTGGTCGGCCACGAGTTCGGGTTGATGAAGCTGCTGGCCAAC
CTGGCATCGTACGTGGCCGGCATACCCGGCGGCCTGTTCTCGCCCGCGTTGGCGGTCGGT
GCGGGGCTGGGCCACAACCTGGCGGTGCTGATGCCGGGCGTGGATCCGCGCGCGTTCGTG
CTGCTGGGCATGTGCGCGTACCTGACCGGCGTCACCCAGGCACCGCTGACCTCGGCGGTG
ATCTCGCTGGAGCTGACCGACAGCGGCGATCTGCTCCTGCCGATCCTGGCCACGGTGCTG
ATCGCGCGGGGCGTGTCCGGTCTGGTATGCCGGGTGCCGATCTATCGTGGGTTGGCGGAG
GTGTTGACGGCGTCGGCCGTTGCATCAACCGGGCCTGGGCAGGGCGGACGCCTTTCCTGA
TCGGCAGCACCCTCTGCAGTTGCGGGCAGTCCCGACACTGCGATCGGTGCTTCGCCGATG
GCCGCACATGGGCAGCGCGATGAAGCATGGGCAATGCGTATTGATCTCCTGCATTCGGCA
ACCCGTGTCTCCCGCGCACTGCTGGGTGTCCTGCTGCCACTGCGCTGCCTGGTCTGCGGC
GATCCGGGCCATGATGATCTCGATCTGTGCCGCGCCTGCCTCGCCGGACTGCCCTGGGCC
GGTCGCGCCTGCCTGCGGTGTGCACTGCCGTTGCCGGATGAGGCCCTGATCGTCTGCGGC
AGCTGCCGCGAGGAAGCACCACCGCAGACGGCCACGCACGCCAGCCTGCTGTACCTGCCG
CCGGTGGACCAGCTGCTGCTGCGCTACAAGTTCCATCAGGACCTGGCGGCCGGTCGCCTG
CTGGCGCAGTTGATGCAGCGCGCACCACCGCCCTGGTCCTGCCCGCCGCTGGTGCCGGTG
CCGCTGCACCGCCGGCGCCTGCGCCAGCGCGGCTACAACCAGGCTGCCGAGCTCTGCCGG
CTGCTGCCGTTGCCGGTCTGGCAGGGGCTGTACCGGCGGCGGCACACCGCACCGCAGTCC
GAACGCACGGCCGAACAGCGCAGGGAAAACCTGTTCGATGCGTTCGATGTCCACGGGCCG
GTGCCCACGCATCTGACCGTGGTCGACGACGTGATGACCACCGGCAGCACGGTGATGGAA
ATCGCCGAAACCCTGCGCTGCGTGGGCGCCAGAGAGGTGCGGGTATGGGTGTGCGCGCGG
GTGCCGTGATCGCTCCCTTCATCGCAACGGGCTAGGATGAACCCGGTTCCGGATCGAAGG
AGTGACCATGAATTCCCCCTTGTCTCCCTTGTTGTCAGCGGTTGGCCGCAGCTGGTGGAT
CCTGCTGCTGTATGGCCTGGTCGCGCTCGGCTTCGGCATCATCGCCATCGGTTGGCCGCT
GTCCGCAGCCATGGCATTGGCCTGGACGCTGGGCGTGATGGCCATCATCGAAGGGGTCAT
CAGCCTGTTCGCACTGATCAGTGGTGGCAGCGGCGCCTCGCGCGGCTGGCTGGCGCTGTA
TGCCATCGCTTCGCTGGGCTTCGGCATCCTGGCGGTGATCAACCCGCTGGCCACCGCCAG
CGTGCTGGTGCTGTTCCTGGCGGCGTGGCTGCTGGTAGCCGGCATCTATCGCATCGTCTT
CGCGATCCGCGTGCGCAAGCAGATCCAGGGCGAGTGGCTGCTGATCCTCAGTGGCGTGCT
GGCGGTGGTGCTGGGGCTGCTGTTCGCGGCCAATCCACACGCAGGCGTGGCGGTGACCAC
GCTGTGGATCGGCATTGGCAGCCTGCTGTACGGGCTGCTGCAGGTGCTGGTGGCATTCAA
GCTGCGGAAGCTGAAATGAGGGGCGCGCTTCCGCTCCTGCTGGGCGCGGCGCTGGTGCTG
GCCGGATGCATGCCGGGTGCCACGCCCGGTGCGCTGGCAGGCAAGGATCATGCGCCGCGC
GCCGGCGTGGATGTGTGCCTGAGCGCGGTCGATGCGGCTGGCAACGGCACTCCGGCGCAC
TGGCAAGGTGAAACCCTGGCCCTGCGCGAGCCGCCGATTGCCGGCAGTGCGGACATCGCC
GATGTGCGCTACGTGCTGGACGATGCCAAGCAGCCAGGCCTGCAGATCCGCTATCGGCCA
GAAGCGCATCAGCGCATCCACGATGGCACCTCGGCCCTGGTGGGCCAGCGCGCGGCGATC
AGCGTGGACGGCCGCGTGCTGATGGTGGCGACGGTGAAAGGCCCCTTCGGGGAATCGATG
ATGCTGAGCGGGCTGCCGAGCATTGCCGAGGCACAGGCGCTGGCCAGGCACATCACCGGT
CAGTGACGGGCGCGCCAACACCACCGCGCTACGCGCGGAGGTCGACCAAGGTCGACCGCT
ACCGTGCGAACCGTGCCTCGATCTCCTCCAGTGACTTGCCCTTGGTCTCCGGCAGCCAGA
ACGCGGCTACCAGGAAGAACACGAACGTGCACGCCGCCCAGAACAGGAACATGCTGGCGT
AGCCGTAGTGGCCCACCGTGGGCAGGAAGATCGCCGCGATGGTGGTCGACACGAACTGGT
TGATCAGCAGGGCGATGCTCATGCCGTTGGAGCGGATGCGATTGGGCATCAGTTCCGACA
GTGCCAGCCACACGCAGACGCCGGGGCCGACCGCGAAGAACGCGACGAATACCAGGATGC
AGGCGGCTACCGCCCAGCCATGCGCCGGCGGCGGCACCGGGCCGATGCGGGCCTGCTCGA
TGCGCAGCGGTGCCTGTGCGGCCTTGGCCGGGTCGGCGAACGGGTTCAGATGCAGCTTGC
GGAAGAACGCGCCGATCACACTGTCCGGCTGCACGGTCCCGGCACGCTCGATGCGCAGCT
CGCGGTCGGTCAGGCTGTCGCTGCGCAGGGCGCGCACATTGGTGAAGTCACCGTAGGCGT
ACGACACGGTCAGCTGCATCGGCCGGCCTTCGCTGTCGATGCCGGCGCCCAGGCGCTGCC
ACTGTGCGTCGTCCAGCACCAGCTGCAAGCCATCGGCGCTGACCGCCGCCTGCAGTTGCG
GCTGCACGTCGGCGCGGCCACGCTCGGCCTGGAAGAACAGCGTGGCGGCGGCCAGCAGGG
CCACGCAGATGCCGCCGCTGCCGAGCATCAGCAGGAACTTGCGGCCCTTGCGGTCGACCA
GCAGCAGCGCGACCACGGTCATCACCGCGTTGAGCAGCTTGATCGCCACGTCGGCACCGT
TGGCCACCGAGCCGGACAGGCCGGCCTGGTTGAGGATGTTCACCGCGTAGGCCAGCACCG
AATTGATGCCGGTGGCCTGGGTGCAGGCCAGCACCACGCAGGCCAGCACGAACGGCACCA
CGTAGCGTCGGCTGAGCAGTGGGTCGCGCTTGCCGTCGCTGCTGCTCGATTCCGGCGCCT
GGATCTGTGCAAGGGTGGGTTCCACGTCGGCAGCAGGCAGCACCCGCTGCAGGCTGCGGC
GGGCATCATCGACGCGGCCGCGGCGCACCAGCCAGCGCGGCGATTCGGACAGCCAGAAGA
TGCCGGCACAGAACAGCAGGCCGGGCGCCAGACAACTCCAGAAGATGGTGCGCCAGGCCT
GGTCCTTCACCGTGAACAGTTCCTGCGCCTGCTGCGCCAGTGGCAGCGAGCGCACGGCTT
CGGCGGCGGCATCCACCGCATGTGCGTGGTACAGCCCGATCAGTGCCGCCAACACCAGGC
CGATGGTCAGCAGCAGCTGGAACATCGCCGCACCGCGTCCACGCCGCTCGGGGCTGAGCA
CTTCGGCCAGGTACAGCGGAATCACCACGCCGATCAGGCCGCCACTGATGCCCTGCAGCA
GCCGCCCGAGCAGCAGCGGCGTGTAGCCCGAGGCCAGCGCCATGATCGGAATCGACGCGG
TGAACAGCAGGCCGGCCAGCAGCATCGCACCGCGGCGACCGATCAGGTCGGCGACCATGC
CGGCGAACAGCGAGGACAGCACGCTGCCCAGCAGTACCGCCGCCACCACGAAGCCGAGTT
GCTGGCTGCTGAGCTGCCAGGCGTGGCTGGCCGTTGCCTCCAGGTAGGGCAGGGCACCGG
CGATGATGCCGATGTCGATGCCGTACAGCAGGCCGCCGAGGCCGCCGATGAAGAGCAGGT
AGCGTACGGGCCAGCGCGGGGCGGTGCTTGCAGTCATCGGCAGTTCCTGTGGTAGCGCCG
GGCCAGGCCCGGCGGCGGTTCGTCGCAGAGTGCATTCTGTAGAGCCGAGCCATGCTCGGC
TGCTTTCCGTTCCGATATCGAGGTTCCCCATGCCGCGCTTCGCGCGGTGAGCCGAGCATG
GCTCGGCTCTACAGGGAGCCCGCGCGGCATCCGGGCCGCATCGCTTGCGTCAGGTCAGAT
CGACCACGCGCCCACCAATGACCACCTGCTGCAGGCGCAGTTCGGCGTCCAGCACCACCA
GGTCGGCGCGGGCGTCGGGCGCGATGCGGCCGCGATCGCCCAGGCCCAGATAGTCGGCCG
GGAAGGTGGAAACCCGCTGCGAGGCGTCGGCCAGGTCCAGGCCGACGCGCACCAGGTTGC
GCAGCGCCTGGTCCATGGTCAGTGCGCTGCCGGCCAGCGAACCCGTCGCCAGGCGCACGC
AGCCGCCGCACTTGTGCACGCGCTGCTCGCCCAGCGCGTACTCGCCGTCGGGCATGCCGG
TGGCGGCAGTCGCGTCGGTCACCGCGTACAGGCGCGGGATCGCGCGCGCGGCCAGCCGGA
TAACGCCGGGGTGGATGTGCTGTAGGTCGGGGATGATCTCGGCGTACTGCGCATGCGCCA
GCGCCGCCGCCGCAATGCCCGGGCGATAGTGGTCAACGCCGGTCATGCCGTTGAACAGAT
GGGTGAAACCGGAGGCACCGGCCTGCAGCGCCGCCACGCCCTCCTCGTAGGTGCCGGCGC
TGTGGCCCAGCTGCACGCGGATGCCCATCGCCGAAAGCGCGGGTATCAACGCGGTGTGCT
CGCCGATCTCCGGCGCCAGCGTCATCACCCGGATCGGCGCCAGCGCGTGCAGCTGCTGCA
CCAGTGCCACCGTCGCCTCGATCGTACGATTGGGCTGTGCGCCCAGCCGCTGCGGGCTGA
TGAACGGTCCTTCCAGATGCACGCCGACGATGCTGGCGGCGTCGGTATCAGGCGCCGCCA
TTGCCGCAGCGACGCCGTGCAGCGCGTGCTCGATCTCGTCCAGCCCGGCGGTCATGGTGG
TCGCCAGCAGCGTGGTGGTGCCGAAGCGCAGATGGGTGCGGGCGATGGTGCGTGCCACGT
CGCCGCCCTGCATCAGGTCCACGCCGGCCGCGCCATGCACATGCAGGTCGACGAAGCCGG
GCAGGATCACCGGCAGCTGCAGGTCGTCGGCGCCGCTGTGGTCGTCCACCTGCAGCCGGC
GCACGCGTGAATCGAAGTGGACGTGCCCGCGCCGCCAGCCCAGCGGGGTGAGGATGCGGC
CATGCAGGGTGCGGGTGTCGGTCATGCGGTGGGCTCGGCGATGATCACTTCGATGCCCAG
CCGCTGCAGCCCTTCGCGGGTTGCATCGTCGATGCCGGCGTCGGTGATGATGGCGTGGAT
CTGGTCCAGCAGGGCGATGCGGTGCAGGCTGACGCGGCCGAACTTGGAGGCATCGGTCAG
CACCACGATGCGGCGCGCACGCTCGACCATGCGGTGGTTGAGGCGGGCTTCGGCCTCGTC
GTGGGTAGTCAGGCCGAACTGCAGGTCCAGGCCGTCCACGCCCAGGAACAGGGTGTCGAA
GCTGTACGAGTTGAGGCTGGCTTCGGCCTGGCTGCCCTGCAGCGACAGCGACTGCTGGCG
CAGCAGGCCACCTGTCAGCAGCACGGTGATGCCCGCGGCATTGGCCAGTTCCCAGGCGAT
GTTCAGGCCGTTGGTCATCACCGTCACGTCGCGATGCGCGCGCAGGTGGCGGGCCAGCGT
CATCGTGGTCGAGCCGGAATCGATGATGATGTTGTCACCCGGCTGCACCAGGCGCGCAGC
GCGCGCACCGATCGATTCCTTCAGTGGCAGGTTCAGCGCGTCCTTCTCATGGATGTCCTG
TTCCTGCGGCGGCGTGCGCACCAGGGTCGCGCCGCCGTGGGTGCGGTTGGCCAGGCCCTG
CGATTCGAAGTGGGTCAGGTCGGCACGGATCGTCACCGCCGACACGCCGAAGCGCTCGAC
CAGATCGGCCACCTGCACCGAGCCGTGCTCGATCAGCAGCTGCAGGATCTGTTGCCGGCG
GGAGCGGGTGTTGCGCATGGCCATTCTCGGTTTCGCGGGAAAAGGTAGAGATTAGCCGTT
CGCAGGAACGCCGGCAGCCGAACCTGCGTTCTGCGTGCGGGGTCCGGCCTGGTTGGCGCT
GCAGGCACGGGCGTACTCACCCAGGCACAGGCCGATGCGGTGCTGCACCAGCGCGGTGGG
GGTGTTGGCCAGGCTGCCTTCGCGCACGGCGCGGTACTGCTCCGGCAGGTACTGGCTGAG
CAGCACCAGCGGCGGCGCATGCTGCTCCAGGTTGGCGAACAGGGTCTGCACCGCCTGTAC
CAGCGCCGGCTCGCCCCAGTAGTAGCGGCAGCGGTCGCTGAAGGAATAACGGCGCAGCAG
GCGCAGCGCGGCGGCATCGCCCTGGTAGTAGGACTGCCAGTACTTCGGCTGCGCCACCAT
CACCTCGTCCAGCACCTGCGGTAGGTGCGAGCACTGTGCGGCCGGCAGCAGTTCGGCCTC
GATCGCGGCCAGCGCGAACAGCGCCTCGCGGTAAGCGAAGGTGGCCGCCGGGCCGACCTT
GAGGATGGCGAAGTGGTCGCGTACCAGCGCATGCAGGCCGCTTTCGCGCTGGTAGTCGGT
GGAATGCGCTTCGAACACGATGCGCGGCTGCCGCTCGAGGAAGTCGGCCAGCGCATGGGC
GGCGTCCGGGTTGTACTCATGCACGCTGCTGTGGTCGAAGTCCACGCCCGGCTGCACCAC
CATCGCGATCACGCGCTGCCACGCATCGCGCAGCTGTGGCGTGTCGAACGCCTGCTGGTG
GATGGCCAGGGTCTGCGCGGCGGCAGCCGGCGTGGTCACCTGCAGGCCTTCGGCCAGCGA
GGCTTCGCCGCCGGGAATCGGCACCTCGGTACCGATCACGTAGACCGGCGGCGGCAGGCC
GTGTTCGGCGGCGGTGCGTTCGGCGATCTCGGCAAGCTCGGCCGAACGCGCAGCGACGAT
GGCATCGGGCAGCGGCACCGGGTCATCGGCGCAGGACATGCTGCAGTCGAGGTGGATCTT
GTGGAAACCGGCGGCGACGTAGGCTTCGATCAGCACGCGCGCGTGGGTCATCGCTTCGGC
CGCCGGGCGCTTCTGCCAGGCATTCGGGCCGAGATGGTCGCCGCCCAGGATCAGCCGTTC
GCGTGGGAAGCCTTCCTCATCGGCCAGGGTGCCGACGTAATCGCGGTACTGCGGCGGGGT
CATGCCGGTGTAGCCGCCGAACTGGTCGACCTGGTTGGAGGTGGCCTCGACCAGCAGCAC
GGTGCCATGTGCCTGTGCCACGTGCATGGCCGCGCGCAGCACCTGCTCGTTGCTGCAGCA
GACGCTGTACAGGCCGACATTGGCACCGGCGCGGTGGGAAGCAAGCAGGGTCTGCAACGG
GGACATGGTCAGGCTCCGGACATCAGGAAAACGAGGGTTGGCAGGCGAGCAGGGCGGCAC
CACGTGCGCCACCGGCATCGCCGAAGCGTGGCGGCACGATCGGTGGCACCTGCACACCCT
TGAACAGGTGGGCGGCGATGGCGGCGGGCAGGTGCTGGTACAGCGGCGCGTACTGCGAAA
GGCCGCCGCCGAGCACGATCACGTGCGGGTCCAGCGCCAGCACCAGCGCGGCCAGGCTGT
GGCCGAGCAGGTCGCGATGGATGTCCAGCGCCTTGCGCGCGCGGGCATCACCGGCTTCGG
CCAGGGCGATCACCGCGCTGGCGTCGGCGGCGCTGCCACCAAGGTGGCGCTCGATCATCG
CCACGCCACTGCCGGACACATAACGCTCCACGCAGCCCTGCAGGCCGCAGGCGCAGTCGA
TCAGCGGCAGGCCGTGGCGCTGCAGCAGATGACCGGGCACGCTCCAGTGGCCCCATTCGC
CGGCCAGCCCGTTGAAACCGGTCAGCAGGCGGCCCTGCACGCAGAAACCACCGCCAGCAC
CGGTGCCGAGGATGGCGCCGAACATGCTGGGGTAGCCGTCGGCGGCACCGCCGTGTGCTT
CAGACAGGGCAAAACACTGCAGGTCGTTGCCGAAATGCAGCGGGCGTTGCAGCCGCGCCT
GCAGGTCCGCGGCCACGCTGTGGCCGGTCAACGCAGGCACGTTCGCGCTGAGCTGGCGGC
CGCTGCGGCGGTCGCGCACGCCGGGCAGGGCGATGCCGATCGCCGCATCACTGCGGCCCA
GTGCGGCATCGGCCTCGGCGACCAGCGCCACGACTGCCTGCAGGAAACCGTCGTAGTCAC
CCTGTGGGGTGGCCACGCGGCGGCGCCAGGTAACCTGCATCGCCACATCGCACGCCACCA
GCTCGATCTTGGTGCCGCCGATGTCGATGCCGTAGCAGGCGTGGGCGATCAGCTCAGCCA
TGGTGGATGGTGACGCCCTTGACGACGCGGTTGACGGTGCCGTCCGGGAACGGGTTGTCC
GGGGTCAGGCCCAGCGCGGCCGAGCGCTGTAGTGCGAACAGCTGCGCAAAGCCCAGCCAC
ACCGGTGCCAGCCACGGATCGTCCAGTGCCGGCACGGTGAGGGTGTATTCGTCGTCGGCG
CCGATGTCCGAATGCGGACCGATCGCCAGCACCTGGCCGGCCACGCCGTCGCGGCGCAGT
TCTTCCAGCAGGTCCTGTTCGTAGCGGCGCGCCAGCGGCTGCACGCTGCGCAGCACCACC
ACCAGGGTGTTGCCATCCAGCGTCGACTTCGGGCCATGACGGAAGCCCAGGGGTGTGTTG
GCCAGCGCCAGCACGCGGCCAGCGGTGAGCTCCAGCACCTTCAGCGCGCACTCGCGTGCC
AGTGCTTCCAGCGGGCCGCTGCCGAGGTAGATGATGCGGTTGAACGGGCGCTGCGCCAGT
GTCGCCACCGGTGCATCCCACTGCGCCAGGCCTTCGCGGGCCAGTGCGGCGATCTGCTTC
AGGCGCGTCACGCGCGCATCCCACGGCGAACGATCGAACACGGTCAGCGCGGCCAGCAGC
ATGCAGGTCAGGCTGCTGGTCATGGCGAAGGCGCGGTCGCAGCTGGCCGACGGCATCAGC
AGGGTGCAGGTGTCGGCACGGCCGGCGCCACGGCGGGCCAGCTCGCCATCGGCGTTGCAG
GTGATGTCGAGGAAGCGCGCGTCATCCACGTCGCTGCGCACGCGGTCCACCGCCGCCACG
CTCTCCGGGCTGGAGCCACTGCGGCCGAACGAGACCAGCAGGGTCGGACGGTCGCGCTGC
AGGTACAGCGCCGGGTGGGTCAGCAGGCTGGTGGTGTGCACCACGCGCACCTCGGCGGGC
CATTGCGCGTTGATCGCGTCGGCCACCATTTCGGCGATGAAGCCGGAGCTGCCGGCGCCG
GTGAACAGCACGCGCTGGTTGGGATCGTTGAGGCTGTCGCCGAGGAAGGCCTGCAGGCGG
TCGCGGGCACGCGACAGGTCCTGTGCGAGGGCGTCCCACAGCGCAGGCTGCTGGGCGATT
TCGGTAGCGGTATCGGCTCCGCCAAGGCGCTGCCAGGCGGACACATCGGAAAGCAGGGTG
ACGTCCATTCGGAGGTTCCAGTTGGGCCAGCGCACCATCTGCGTTTTCTTTCGAAATGTC
AAACATCGAAAGTAAAAAGAAAGAAAAAAGGTGGGTGGCTTTGCCCTGTGCGCAATGCCG
GGAAAAACGAAAGGACCCACTGAATGCCGTATCGCACAATGCTTAACAGGCACCTGCAAG
CGCTTACACAAAGTATTGCGGCGCAACAACTTTCGTTTCAACGGAATATATCTTCCTTTT
TCCTTTCAATTTGTTGACATCTTTCGAATCGCTGCCCTAGAGTCGGCCCAATCGCTTTCG
AAACGCCCGGTGAACGGGTTGGGAGTCCGCGTGGAAAACTGCGTTCGTCGCTCGCCGCTG
ATGCTGGCCCTGGTGCCGGCCTTGATGCTGGCGTCCATGACGGCCCGCGCCGAGCCGGTC
GGCAACCTGCGTACGGTCAGCGCCAGCGCCAGCCGCGACGGCGTGCAGGGCTGGGACCTG
CAGACCGACAAGGGCGCGCGCATCCGCATTGAACTGCCGGCGACCGACATCATCCGCGTG
CAGGCCGGCCGCAACGGCACGTTGACCGGCGCCGGCGACAAGGCCGCGCCGATCGTGCTG
CCGCAGCCCAAGGCGAGCGTGCAGGCGCAGCTGGAAGAAGACGCACAGGAAATCCGCGTG
CGTACCGAGGCACTGGTACTGCATGTACAGCGGCAGCCGCTGCGCCTGCGCCTGGAACGG
CTGGACAATGGCCAGCCCACCGCGCTGTGGCAGGAACTGCAACCGCTGGACCTGGATGCC
ACGCAGAGCGTGCAGGTGCTGTCCTCGCAGGCCGATGAGGGCTACTTCGGTGGTGGCCAG
CAGAACGGCCGTTACCAGTTCAAGGGCCGCGAGCTGGAGGTGTCCTATTCCGGTGGCTGG
GAAGAAGGTGATCGGCCGAGCCCGGCGCCGATGCTGCTGAGCAGCCGTGGCTGGGGCATG
CTGCGCAATACATGGAGCGATGGCAGCTACGACCTGCGCCAGAGCGACCAGGCCACGCTG
CTGCATCGCGAAGACCGCTTCGATGCGTACTACTTCGTGGGCGCCGACCTGCCCAAGCTG
ATCGAACGCTACACCCAGCTGACCGGCCGCCCCAACATGGTCGCGCGCTGGGCGCTGTCC
TACGGCGATGCCGATTGCTACAACGACGGCGACAACAGCAGGAAGCCCGGCACCGTGCCC
GAAGGCTGGAGCGACGGCCCGACCGGCACCACGCCCGATGTGATCGACAGCGTGGCCAAG
CAGTACCGCGCCCACGACATGCCCGGTGGCTGGATTCTGCCCAACGATGGCTACGGCTGC
GGCTACAAGCAGCTGCCGGAAACGGTGAAGGGGCTGGCCGGCTACGGCTTCCGCACCGGC
CTGTGGACCGAGAACGGCGTCGACAAGATCGCGTGGGAAGTGGGCAAGGCCGGCAGCCGC
GTGCAGAAGCTGGACGTGGCCTGGACCGGCAAGGGCTACCAGTTCGCGATGGACGCCAAC
CGCCAGGCATTCAACGGCATCCTCGACAATTCCGATTCGCGCCCGTTCCTGTGGACAGTG
ATGGGCTGGGCCGGCATCCAGCGCTACGCGGTGGCATGGACCGGCGACCAGAGCAGCAGC
TGGGATTACATCCGCTGGCACGTGCCGACCCTGGTCGGTTCGGGCCTGTCCGGCATGGCC
TACGCCAGCGGCGATGTGGATGCGATCTTCGGCGGAAGCGCCGAGACCTTCACCCGCGAC
CTGCAGTGGAAGGCGTTCACGCCGGTGCTGATGGGCATGAGCGGCTGGTCGTCGAACGCG
CGCAAGCACCCGTGGTGGTACGACGAGCCCTACCGCAGCATCAACCGCGACTACCTGAAG
TTGAAGATGCGCCTGACGCCATACATGTATGGGCTGGTGCACGAGGCCGCGCAGACCGGT
GCACCGCCGGTGCGTGGCCTTATGTGGGACAACCCGCGCGATCCGCATGCGCAGGATGAA
ACCTACAAGTACCAGTTCCTGCTCGGCCGCGACCTGCTGGTGGCGCCGGTGTACCGCAGC
CAGGCCGCCAGCCGTGGCTGGCGCCGCGACATCCACCTGCCGGCCGGCGGCTGGATCGAC
TACTGGGATGGCCGTCGCGTGCAGGCCGCCGCCGATGGCCGCCAGCTCGACCGCCAGGTG
GACCTGGCCACGCTGCCGGTGTTCGTGCGTGCCGGTGCGATCCTGCCGATGTACCCGTCG
ATGCTGTTCGATGGCGAAAAACCGCTCGATGAAGTGACCTTCGACCTGTACCCGCAGGGC
GACTCGCAGTACACGTTGTACGAAGACGATGGCAACACGCGCCGCTACCAGCAGGGCGAG
TCGAGCACGCAGGTAATCCGCGTGCAGGCGCCGGCGCAGGGCAGTGGCCCGGTGCAGGTG
CAGATCGACGCCGTGCAGGGCCAGTACAACGGCCAGCTGGCGCAGCGCCGCTACGGCCTG
CGCGTACTCAGCCGGCAGGCACCACGTGCGGTGCAGGCCGGTGGCCGCGCGCTGCCGGCG
CTGGCCGATGCTGCCGCCTTCAACAGCGCCAACGAGGGCTGGTACTTCGATGCCAAGGAC
CGCCGCGGCACCGTGCATGTGCGCACTGCCACCCAGGACATCCGCCAGCCACTGCAGCTG
CAGCTGGACTTCGCAGTCGCTGCCGCAGCCACCGATGATGCCTATCCGGCCGCACCGGGG
CTGGGCCGCGAACTGCCGGCCGACAGCCTGCTGGTGGTCAACCGCCCGGCCGAAGAGCCT
GGCCATGCGTTGGAAAATGCTTTCGACGACGATCCGGCCACCTGGTTCCGCAGCGTGCGC
AACCAGGCCGTGCGCACCGGCGCCCACGAGTGGGTGATCGGCTTCGGCGAGCGGAAGATG
ATCGATGGCATCGACATCGCGCCACGCAATGACAAGAACTGGAAGCACGGGCAGGTACGT
GACTATGAGGTCTACCTGGGCGACAGCAACGGTGAGTGGGGCGAGCCGATCGCCCGTGGC
CGCCTGCAGTTGAAGGAAGGCGTGCAGCGCATCGACTTCCCGGCCCACGCCGGCCGCCTG
CTGCGCTTCCGCGTGCTGAGCGTGCAGAACCCCGAAGGCGACGGCGCCAGCAGCACCGAC
CCGATGGTCACCGCCGCACAGGGCAGCGCCCGCGCGTTCGATGCACTGCAGCCGCGCGAT
GTTGGCCCGATCGCCCTGTCCACCTTCCACATTCTCGAACACCAGGAACCGGAGCGACCG
GCCCGGCAGCGCTATCTCTCCGAGCTGCCGGTGCCGGCCGCGCTGGCCAGCCAGCTGCGT
ACCGACCAGTCCTTCCGTGGCGACGCCGGCATGCGCATGAACGGCCTGCAGTTCCGCCGT
GGCCTGGGGGTCGGCGCCAGCAGCCGCATCGACCTGCGCCTGCAGGGCGGCTGGCACCTG
CTGCGTGCCGACCTCGGCATCGACGACGCCTGCCGCAACGCCGGCGGCCTGCAGTTCCAG
GTATGGGGCGACAACCGCCTGCTGTACGACAGCGGCCTGGTGAAGGCGCCCGGCGTGGTC
AAGCCGGAGCTGGACATCCGTGGCCTTTCCACCCTGAGCCTGCGCACGCTGGGTGCGCAG
GGCAGCCAACCCGCCCAGGTCTGTGCCAACTGGGCCAACGCCGTACTGATCGGCCAGGAG
GGCGACTCCGCCAGCATCGTCGCCCCATGACCCCCACGTAACACCGCTCCTCCCCCGCCC
CATCCCGACTACGGCCCTCATGGCCGTGGCCCGGGAGCGTTTTGCCCGCCGAACGCCCAC
GCGCTCACTCAGTTGCGCCGCACCCTTGCCAGGAGAGAACCCCGATGTTGCCCGCCCGCC
ACCACCGCCCCCCCTGCCGCCCGATCGCTCCGCTGACGCTGGCCATTGCCGGCGCGCTGT
TCTCGCTTGCCGCTCCTGCCTTCGCCCAGGAGAGCAAGGACAACGCCACCGACCTGGCCC
GCATCGAGGTCACCGGCTCCAACATCCGCCGCACCGACGTTGAAACCGCCTCGCCGGTGC
AGGTGATCAGCAAGCAGGACATCCAGAACATGGGTGCGCGCACGCTGCTGCAGGTGCTCG
ACAACCTGCCGGCCGCACGCCCTGCGCAGCAGGATGCGCGCTCGCTGTTCACCGGTTCCG
ATGGTGCCTCGCAGGCCAACCTGCGCGGGCTCGGCGCACAGGGCACGCTGGTGCTGCTGA
ACGGTCGCCGCCTGTCGTACTACGGTGCGCCGGCCGGCTTCCAGACCCAGTTCGTCAACA
TCGATGCGATCCCGGCGGCGGCCATCGAGCGCATGGAAGTGCTGACCGACGGCGCGTCGG
CCGTGTACGGTACCGACGCGGTGGCCGGCGTGATCAACGTGATCACCAAGCGCAACTTCC
AGGGTGCCGAGATCAGCTTCACCAACGACACCTCCTCGCGCATCGACTCCTATGGCGAAC
GCCAGGCCAGCATCACCGCCGGCTTCGGCGACCTGGCCGAGAACCGCTTCAACATCTACG
GCGCGGTGAACATGTACCGCCGCGACGCGATTCCGCTGAGCGATTTCTACGACAAGCGTC
CGGACCAGTACTACGTCAACAACCCGAACTACCTCAACAACCTGCGCCTGGGCGTGGGCA
GCAAGCCGGGCGAGTTCAACCCGGGCACCTACTTCGCCTTCGATCCGGTCACCGGCCGCC
GCGTGCAGGAAGCTGCGCCGGGCTGCAGGAACGTGCTGACCAGTGAAGCGGCCGGTCCGC
GTTGCGTCTGGGAAACCTGGATGAACAACGAGATCGACGCCGGTGCCAAGTCCGAGCGCA
ACACCGCCTACCTCAACGGCACCTTCCTGGTGGGTGACAGCACCGAGATCTTCGCCGAGG
CGACCTACACCGACATCGACCTGCGCGCCAACGGTGGCACGCCGCGCACCTACGGCACCA
CCACCGGCAACCCGACCAGCTGGTTCTCGCGCAATACCGGCAACACCGTCAACCAGTTCC
TGTACCCGTTCCTGGGCCCCAACAACGAATACAACCATGCCAGTCCGCAGTTGAAGGCGA
TGATGGGCGGGGTGGTCGGCCTGAACTACCTGCTGCAGGATGCCGGTCCGAACTACTTCG
GCCAGCGCAACACCGACAAGAGCTACCGGGTGCTGGCCGGCGCACGTGGCAATGTGGGTG
ACTGGAACTGGGAAACCGCCTTCGCCAGCGCGGGTACCCACTCCACCACCTACCAGACGA
TCAACGTCAACACCAAGGGCTTCGAAAAGGCGTTCGGCCCGTACACGATCGATCCGGGCA
CCGGTCGGGTGATCATCTCCGACCATCCGGCGTACAAGTTCGGCGAGATCAGCGAAGCCA
ACGCCGCGTTGATCCGTGAAGCGTTCCCGACCTTCGACATCCAGTCGTGGACCCGCCTGC
ATACCCTGGACGGCAAGATCGAAGGACCGCTGTTCCAGCTGCCGGCCGGCGAGATGCGCG
CCGCGTTCGGTTTCAACGCCAGCCGTGAGACCTTCTACACCCCGGGCAACGCCGATGCGG
CCAATGGCCTGATCACCCAGCAGGGCGGCTCGTGGTTCGACGGCAAGCGCAACACCTACG
CGCTGTTCGCCGAGACCGTGGCGCCGATCACCGACAAGCTGGAACTGGATGCGGCGGTGC
GCGTGGACAAGTACCCGAACTTCAGCGCCAACATCGCGCCGAAGATCGGCTTCAAGTACC
AGGCGTTCGATCAGCTGATGCTGCGCGGCACCTATTCCACCGGCTTCCGCGCACCGAGCC
TGGCCGAGTCCGGCAACGGCGGCGTGTTCGCCCAGCTCGGTGGCTTCCGTGACGAACTGC
GCTGCGGCGAGACCAACGCCATCGCCAACCTGCTGCTGAAGTCGCAGCGGCCGGGTGACG
TCGACCTCGGCAAGACCCTGCTGAACGTCGACTGCAGCCGCACCGTGGCGCGCATGACCC
AGCCGAACAAGGACCTGAAGCCGGAGAAGGCGAAGATCGCCACCCTCGGCTTCGTCTACG
AGCCGGCCAGCTGGCTGTCGGTGTCGGCCGACTACTGGTTCATCTACCGCAACAATGAAA
TCGTCGCGCCGGACTATCGCCGCATGGAAGACATCATCTCGATGTCGCGCTCGCCGATCA
CCGATAGTGACCGCGCCAACCTGGCGCAGCTGGCGGCGATGTGCGCCGATCCGGCCAGCG
GTGTGAGCTGCCCGGCGAACCTGCCGGGCTACTCCGCCGGCAACGTGGCCAGCGTGGTGG
GCCAGTACAAGAACCGCGGCAAGACCCTGATCGACGGCTTCGACATCGACGCGCGCAGCC
GCTTCTCGCTGGGCGACTGGGGCAACCTGAACATCGGCCTGGCCGCCACCATCGCCAACC
GCAACCGCTTCTACATGGACGCCGAGAACGGCTGGTACTACGGCGACGTGGTGGGTTATT
ACAACAATCCGCGCCTGCGCGCCACGCTCAATGCCGACTGGACCTACAAGCAGGTGACCA
CCAGCATGTTCGTCAATTACGTGGGCGGCACCAAGTGGGCCACCGACCAGATCGACGAAG
AGAGCAACAACAAGGAAACCTGCACCGGCGGCTACCTGGCCCTGCAGAAGAGCAAGTGCG
ATGGTGCACCGTCGTGGTGGACCGCCAACATGAGCGTCACCTGGCGCCCGGACGATGCGT
GGAACCTGAGCTTCACCGTCAAGAACCTGTTCAACCGCCTGCCGTTCTACGATCCGAACA
GCTTCCTGGGTGACTCCAGTGACTACGCAACCATCTTCGGTCGTGGTTACAGTGTGACCA
TCGGCTACCGGTTCAAGTAATTCCGTTTGCGTGACCTGGCGTGCCGGCTGCGGCCGGCAC
GCTGCCAAGAGGAGAGATGTTTGCCATGAAGCGTAGGGAATTCATCGCGGCCAGTGCCGC
TGTCGCCGCCAGCAGCCTGCTGCCGCAGACCCCGGCATGGGCACGCGGGCGCAAGGTGCG
CCTGGCGATGATCGGTACCGGCATGCGCGGGCTGGTGCTGCTGAAGGAGCTGGTACGTCG
CGACGACGTCGAAGTGGTTGCCCTGTGCGACATCGAGCCGATCATGCTGGGCCGTGCCAC
AGAGATGGTGGCGAAGGCCGGCAAGCCCGCGCCGAAGACCTATGGCCAGGATCGTGATAC
CAACGCGTGGAAGCGCCTGCTGGAACAGAAGGGCATCGATGGCGTGATCATCGCCACGCC
GTGGGAATACCACGCACCGATGGCGATTGCCGCGATGCAGGCCGGCGTGGCCGTCGGCTG
CGAAGTGGTGGCCGGCATCACCCTGCAGGACCACTGGGACGTGCTGAAGACCCAGCTGAG
TACCGGCACCCCGTACATGCTGCTGGAGAACGTCTGCTACCGTCGCGACGTGATGGCGGC
GTTGCAGATGGTGCGCCAGGGGCTGTTCGGCGAGCTGGTGCATCTGCAGGCCGGCTACCA
GCACGACCTGCGCGGCGTGAAGTTCAATTCCGGCGACCCGAACCAGCCCTACGACAGCGG
CGTGGAGTTCGGTCCCAAGGGCTGGAGCGAAGCACGCTGGCGCACCGAGCATTCGGTGGA
GCGCAACGGCGAGTTGTATCCCAGCCACGGCATCGGCCCATGCGCGATGTACACCGGCAT
CAACCGTGGCAACCGCTTCACTCACATCAACGCCTTCGCGACCAAGGCGCGTGGCCTGCA
CGAATACACCGTGGCCAAGAGTGGCGGCACCACCCACCCCAGCACCAAGGTGAAGTTCAA
GCTGGGCGACATCGTCACCACCACGCTGGCCTGCGAGAACGGCGAGACCATCCTGCTGCA
GCACGACACCTCGCTGCCGCGCCCGTACTCGATGGGCTTCCGCGTGCAGGGCACCAAGGG
CCTGTGGATGGACGTCAACCATTCGATCCACATCGAAGGCCGCAGCCCGCCGCACCAGTG
GGAGGAGTTCAAGAAGTACCAGGATGAGTACGAACACCCGCTGTGGAAGCAGAATGCCGA
CACCGCCGCCAGCGCCGGCCACGGTGGCATGGACTGGTTCGTCATCCATGCATTTGTTGA
AGCACTGAAGGCCAAGGCACCGATGCCGATCGACATCTACGACGCGGTGACCTGGAGTGC
GATCACCCCGTTGAGCGAGCAGTCGATCGCCAACAGCTTCCAGACGCTGGAGTTCCCGGA
CTTTACTGCTGGTGCGTGGAAGACGCGCAAGCCGATCTTCGCGTTCGACGGGAAGTATTG
AGGTTTACACCCTTCCACGCTGTGACGGAGACGCCGGGCACTGCCCGGTGTTTCTGTTTC
TGGAAGCATTCGTCTTGTAGAGCCGAGCCCACGCCCGGCTGCTTGTTCGGTCGGTCGCTC
GCTTTATCAGAAAACTCTGAAATCCGACCCACTCCACAGTTTCTGACTTGAATGTGTAAA
CCACATCGGAGATAACGTTCCCCGTGCGGTCATGGCCGCATTCCGGACCAGGGACGATCC
GAAGCATGACGTGGTGAGACAGCTGCCCCACGTTCTCGTTCCCGCCGGAGCTGTGTTCGT
CCAGGAAGGAGAACAGGGATGTTGGAACGACTGAAGACCATTTCGTGTGCCGCACTGGCG
ATGATCGCGCTAGGGAGCTTGGCTCCTTGGGCTGCGCAGGCGCAGGAGGTGCAGAAGAAG
TGGGAGAGCTACCTGTCGATGGGCCAGCCGCGAGCCACCGAAGCGGCGGTGCAGAAGGAC
ATCAAGTCGCTCTTTTCCCAGTACGAAAAGGACAAACCCTTCGATTGGCATGTCAAACGC
CAACGCGTCCTTGGAAAGAAGGTCATCTACGATTACCGGGTGAGACCCGAGAAGATCGTT
ACTACCGACTGGGTCTACATCCACTCAGGGCAGGAGTACTCCTCCGAAGATCAGATTCGT
AGCGTGATCCTCGCTACCCGCGTCAGCGACCCGCAGTGCCCGGCGACTTCACTCACGGAG
GATCCTTGGGTGGAGCTCCTTGGACTTGGCAGGGGCGACGACGGTAGCGTGACCAACGAG
GAGAAGGATTTCCATTACACCTTGAACTTCTATCATCAGAGCACTCAAGAATGCTCGTCG
ATAGTGGGGTGGGAGCATGTGCGCCGGGCCAGAACGGCGCTTTGTCCGAATCGACCGTCC
CTGACGTGGAATGAGGCCCTGCAGATGTGCTCTCTGGTCCAGCAGGACGAGCCGCACATG
TCGCCCATGCTCTCCTACACAAGCGGGCCGCTGCCGCCGCAGCAGTGTCCTGTTGGTAAC
CCGTGTGATCCGACCACTGGCGATAAATCCCAGCCTGAGCCGGATTTCAACCTTGGATGG
GTGAGCTTCCAACGCCACTATCACTCCCTGACGAGCACGGCGGGTGGCGCGTTGGGTACG
GGCTGGACCCATTCCCATAATCTGCGGCTTACCACAGGCGTAGACGATTCCACCTTCCCT
CCCAGCTCCGAACTGAAAGTTGGGCTGATCGGCGCCGATGGCGGGCAGACCGCATTCCAG
AAAGTGGGGGCAAGCTACGAAGCCATGGACGGAAGCGGCGATCGCGCGGTCCAGCAGGGC
ACCAACTGGCAACTTTCACGTGCCGAAGAGCGCATTTATTTTGATGCTGATGGCTTGATG
CAGCGCCGTGATTTCGAAGACGGTACTTCGCTGACCTATGCACACGACAGCCGCGGCCGC
CTGCTCAGCATCACCCATTCAACCGGTCGGCGCGTGGATGTCCAGTACCTCGCGCCGGGC
GACGATTCACTGATCTCGGCCCTGGTGATCGCCGGCCAGCCTGTGGTGAGCTACGCCTAT
TCTCCGGCCGGGGAACTGATCACCGCGACCTATGCAGACGGCGCCAGCCGTACATACCAC
TATGAGGACACACGTTTCCCGGGCTACCTGACGGGCGTGACCGCCGAAGACACCCGGCGC
TACAGCTGGTTTGGCTATGACGCCAAGGGGCGGGTCAGCTGCAGCCGCCATTCCGGTGAT
TGCAGTCAAGCCGACGTGGGCATTGATGGCGTGCGCCTGGAGTACACCCCGGCAGGCACC
ACCATCGTCACCGACGCACTGGGCAAGCAGAGTACGTACGCATTGACCGCCAGCGGTACC
AGCGGCCTTCCGCGCAAGGTCAATGGCATCACCGAAAGCAACGGCAGCATCACTCGCTCC
TATCTGCCCGAGGGCACCGATTTCCGGCGTCGGCTGCAGTCGGTGACCGATCGCCGTGGT
GTCGTCACCAGCTACGCCTATGCCGAGGCAAGCGATGCTGCCGCAGGCGCCGTCAGCGTG
ACCACCACCACCGAAGCGGCCGGTACTCCGGATCAGCGCGTCAGCGAAACGCGCGTGGCC
ATGGACAGCAATCGGCTGGTGCAGCAGACCGTCGGTAACCGTGAGGTCCGCATCGCACGC
AATGCGCGCCTCCAGCCAACCACCATCACCGTGCGCGACAGGGTGACCGGTGATACCCGC
ATCACCACGCAGACCTACTGTGAGGCCGAAGGGCCGGAGTGCCCGCTGGTGGGACTGCTG
CGTAGCGTGGATGGCCCACGCAGTGATGTGGCGGATATCTCCACCTATGCCTACTACACC
GCGGACGACGCGGGATGCGCGACCAATGGTGCCTGCAGTTATCGCAAGGGTGACCTGCGC
AGTGTGACCGATGCGCTGGGCCAGACGGTCGAGACCTTGGCCTACGACGCACTCGGGCGG
CCGTTGTCGGCGAAGGATGCCAATGGCGTGATCACCGCCTACACCTACCATGCCCGTGGC
TGGCCGACCTCGGTCACCGTGCGCGGTGCCACCACAGCCGAGGACCGGGTGACCCAGATC
AGCTACTGGCCGACCGGCCAGGTGCAGCAGGTCACCGAGCCGGACGGCAGCAGTGTCACC
TATGTCTATGACGCCGCCCAGCGCTTGACCGATATTGCGGACAACAGCGGCAACACCATT
CACTATGCGCTGGACAACGCCGGCAACCGCCTCAAGGAGGACACGCTGGACACTGGCGGC
ACCCTGCGCCGGACCCTGGCACGGACCTTCAACACGCTTGGCCAGCTGACCGCATTGAAG
GACGCAGGCAATCACGCCACCGGCTTCGCCTACGATGCCAACGGCAACCCGCAGACCGTG
ACCGACGCCCTGCAGCGCGTGACCAGCCAGCAGTACGACCCGCTCAACCGACTGGCCCAG
TCCCTGCAGGATGTGGGTGGCGTCGCGGCGGAGATCCGCAGTCAGTACAACGCGCTGGAC
CAGGTCACCCAGGTCACTGACCCGAAGGGCCTGCATACCACCTATGCCTACAACGGTTTC
GGTGATATGACCGGGCAAGTCAGCCCGGACAGTGGCGCCAGCAGCTTCACCGTGGACGCC
GCCGGCAATCGCAAGACGGCTACCGATGCGCGTGGCGTCACCGCCACCTATCACTACGAT
GCACTCAACCGCCTGATCGGTATCGCCTACCCGGACCCCAATCTGGACGTGGGCTACAGC
TATGACGTGGCGCCTGCTGCGTGTACCGCCGACGAGCGCTTTGCCAAGGGACGCCTGGGG
CAGGTGCTGCATGCCAATGGCAGCACCCAGTACTGCCATGACCGCTTCGGCCAGGTCACC
CGCAAGGTGCAGACCGTCAATGGTGTGGCCAGCACACTGCGCTATGCCTACAGCAAGTCG
GGTCGCCTGGCCGCGCTGACCTACCCGGATGGCAGCGTGGCTGACTACGTGCGTGATGCC
CAGGGCCGCATCAGCCAGATCGGCCTGACCCGGCCTGGCCAGGCGCGCCAGATCGTGGTG
AACAACGTGACCTATGCGGCCTTCGGCCCGGCGACCGGCTGGACCTACGGCAACGGCCGC
CAGCTGCAGCGTCCGCTGGATCTGGATTACCGCCCGCAGGCGGTGCATGACCCGGCCGCC
GGTGGCCTGTCGCTGGGCTATGGCTACGATCCCGTCGGTTCGATCACCGAGCTGAAGAAC
GGCACAGGCTCGACGGTGCTGGCCAAGTACGCCTACGACACGCTGGGCCGCCTGACCCAG
ACCCAGGACGGTACGACCGGCACGCCGATCGAAACCTATGCCTACGACACCACGGGTAAT
CGCACTTCGCTGACCACTTCGGCGGGCACTGCCAGCTACACCTATCCAGCAACCAGCCAT
CGCCTGACTGCGGTGGATGGCGAAGCACGCAACCATGACGCAGCGGGCAACACCACCAGC
ATCGGCAGCAAGACGTTCATCTACAACGATGCTAACCGCATGAACGCGGTGAAGCAGGGC
AATGCCGTACTGGAAAGCTACGGTTACAACCATCGCGGTGAACGCGTACTGCGTACCCCG
GCCGGTGGCGCAGCGCAGATCACCCTGTATGACGAGGCGGGGCAGTGGCTGGGCAACTAC
TCGGCCACGGGCCAGGCGCAGCAGCAGGCGATCTGGCTGGACAACTACCCGGTGGCGCTG
ATCAGCGTGCCGGGTACCGGTGTGCCAGAGCTGGCCTACGTGCAGCCGGATCATCTGGGC
ACGCCGCGCGTGGTGATCGATCCGGTTCGGAATGTCGCGATCTGGGAATGGAGCAGCAAG
AGCGAAGTGTTCGGCAACCAGATCCCAAGTGCCGATCCAGATGGCGATGGTGTGGCATTC
GAGCTGGCACTGCGTTTCCCGGGCCAGCAGGCGACGGATGTGAGTGGGCTGCTCTACAAC
TACCAGCGCGAGTACGATCCGGCTGTGGGGCGCTATTCGCAGAGTGATCCGATTGGGTTG
ATGGGGGGGATCTCGACCTATGGGTACGCTAGCGCTTCCCCGGCAAGGCGGGTCGACCCT
CACGGGCTCACCGACCTAAACTATATTCCACCCCACGACAATCCTGATTCTTATCTGGGC
AATAAAATGATTCCGTCGCCCCCGAATATGCTTACCATTAGCATTCACCACAACGGAAGT
AACTTCATAGGGCCGGATGGTAGAAGCATGTCTGTTGAATCGCTGGCGCAGTCAATTCGA
CGCGATGCAGATCTTTCAAAGTATCTGTATATCAGGCTCTATTCCTGTCGAACAGGTAAG
TCGGTAAATGGTGGGCCGATCCCAGCTCAGCAGCTATCTAAGGCGCTGAATATGACGATT
CAGGCGCCTACCGAGTACACCTGGGCAAAGAACGATCCTTTGTATCCGGATCAAGGAAAC
TATGGAAAAACACCTGAAGGGAAGAAAGATAAAAGCAATCCTGGAGAGTGGGTGAATTTC
ATGAAGGAGGGTGGGGTCAAATGAGCATGTTCAAGAAGACTGGTCTTGTCCTGTATCTGG
TGGGTGCAGGGTATGTAAATGCGCAGGTGCCCCCTCAGCCGGAAAGGCCGGTGGTTGAGC
TTGACGGCTCGATCGCGACGGATAGTGGCGCTGAGCTTGATGATAAGCAGCTACTTGCGT
TGACTGGCCGCGCAGACGCGGGCGACGCTGAGGCAGCGTTTCGAATCTCACGCCACTTTG
AGGGCAGAGGCACGGCTGGCAGCTCCCACATGTGGCTTGTCTATGCCGCAGCACTGGGGC
ACCCGATTGCACAGTACAACGTGTTCTTCATGTTGAAGGACAAGAAGGACTGCGCGTCAT
CAAGTGAGGCATACGCATGGCTCAAGAGTGCCGCGTTGAAGGGGGTGAGAGGCGCGGACT
CTGAACTTGAGCAAGCGGCCCGCATAGCAGCTCAACGATGCGGTAGTAAAGGATAGGGAG
AGAGAGGTCACTTGCCGATTGAGGGCTAACAACGTCCAGCTACGCACTAAGTCCCCAGGC
TCACATGGTGCGCAGAGGATGGGCGTGGGCTTTCGGCTACCGGTCGTATGTCAATAGATG
GGAATGACAATGGAATTCTCATCTTGTACGGGGTAATGGGACGTTGTGGGGAGCAAGTGC
ATCGAAGTGGTTGCTGTGAGCCTGAATAAGAGGCCTGCCAAGGTCTTCGGAGGGTGCTCA
GGAGCGCTTTGAAGATTCTTAAGTGAGTGGGTCTGAGGTGGGAATAGGGAAGTGGGAATT
TCATTTGCGAGCGTTCTGTTGGTGTGCTTGCGGGCGGGGCAGAGATTGCAGCTGTTGAGC
CAGCTTGTAGCATTGGCCAAATAGAAGGAACTTGTGAGTATTGATATTCATGATCTCCAG
TTAGCTGGAATTCGTCTTGATCCGGTGTCCGGAGTGACTGTTTCTCTGTTCGATGACTCT
GTGCAGGGATCCTATGATTTGGTCTTTGGTCGAGTCAGGAAGGCGAGCATTGATGGTTTC
TCTAGCCAGAATGTCGTGCTCGATCTTAAGGTCTTCAATCGAAAGGATGATTCCTTTGAA
TTCCAGCGGTGTTGCTTCCTCCTTGGTCTAGACCCAGTGGCTGCCCGGGAAATTGTCGAT
GGTGACACCTTGGTCTTCATTGAGGCCTCTGTCGGCGCAGAGATTGCACTTCTAGTAGAG
GGCACTTGGGAAGGCCGGTTGATTCCTGTCAAATCATGATTCCTGAGCAGAGCTTCCCGG
GGCGATCGAGCTATCGATCACCGGGGGCAACAGCAGACGGATACGCCGGATGGGGACGGA
ATTTTCATTTCCACGCGAATCCATCGTGGGTGCGGAGTGATCTGTTGAGGGTATCGCTCC
ACGACGCACGCTCCGCCTGGCTTGAGTGGGTGCGGGCTGCGGGGCATCTAGGTCGACACG
GAGCTGACGGAGGGATGGATTACAGGACGGATCACCATCGGGCCAACGCAATGGGCTCTA
CCGTGCGTGCAGCCCGATGAACATCATGGATCCTGTACTCAGCGAACTGCTTTCCCGGCT
CGGTGTCGGCACTGACTTCGGCGATACGGTGCTGACTTGTCCGGAGACCCAAGGGGCCTA
TGAGGACACGCCCCTGCATGTGGTGGCCTATTACAACGATGTGGCCCTCCTCAGCGCATT
GATGCCCTTCGTGACCACCATCGATGTGCGTGGTGATCTTGATCTGACGCCGCTGGCAAG
CGCGGTGGCACATGGCAGCGTCGCGGCTGCGGCCTATCTCCTATAGTGTGGTGCAGACCC
ACACGCACGGAATGAGCTTGATCGGACACCACTGGAAATGATGTGCCAGGACCCGAGGTT
TGATGATGTGGTGCGTATGGTCGACGCCGCAGATGGAACCTGCTGATGGAAACTTCTGAA
AAGAGGTTTTACCGATGCGCCTGATGACCTTCATCTGTCCACTTTGTGGCGCCAGCGGGC
AGCGCTTTCCCCTGCGATTTGCTGGAAGGCGTCAAGCAAAGATGTCCTGCCGGAGGTGTC
GCGTCGAGCTTCGTTCAGACCCGCGGTTGGGCACGTACACGCTCTATCTTCTGTACACAC
AGGTCGTCATCCTGGTGGCGGCATTGCCGCTGATCGGGGCCAGTGTCGCGGGTGAATGGG
TACGGCTGGGAACGATCTGTCTGGTAGTGCTGGTGCTGTGCTGGTTCCCGGGCGTGATCA
GGCACGCACGAAGTCCGATCGTGCGCGCTTGCCGGGATCCCGATTACAGTTATGCGCGCA
GGCCGGGTGTTTCGACTACGCACGCTGCCGCAAACCCGGGGCAGAGTAGCGACACGCCAA
GCGCCAGCCCATGATAGGGAAGTCAAGAAATGACATGCCATCTTGGGCACGAGGTACAAA
TCATAGATCATTTTGCAGAACGGGTTGCAGATGATAATTAGCATTTGGCCGGCCCTTTCT
GGGGCTTTCATGTCTATGCCGAAGGCTGGTATCTTGCGTGCAGCGGTGCTGCTCTTGCCA
ATGCTAGGGGGCTGCAGCATTCACCAGTTTCAACATACGGAATGGAAGTCGGACTGGGTA
GATGTTTCGTCCGATGCGATTTTCCCTGGCAATTCAACGACTCTGCCGCTTGACCGCATT
TCCACGCTTGATCCTGATAGTGAAGCAGCCATTGCGGAGTGGATGTTGAAGCATTCGCTG
GCCGTGGTATCGGCATCAGAGGTTGAAGGGAAGATCGGTCCAATGCCGTTGAGTGACCTG
AAGCCAGCGCCCGGGGAGAGCGTCTACTTCGTCAGGGCCGCTTCGGATGAAAGTAGGGGC
AAGTTCATCGGCTACGTCAACGACAAGGGACTTCTCATCATGTATGGGGTGATGGGGGGC
TGCGGTGAGCAGAAGCAACGGGTGGTTGCCGTGAGCCTTCGGGAGAAGCCCGCCAACGTA
TTCGGTCGATGCTCGGCGGCGCTATAGTGCGCTGAAGCGCCGAGCTCCGCCTACTGCCTG
GCGGATGACGCCAGGTGTGCGACCAATGGCGCGCTCGGCAACCGCAAGGGAGATCGGCGC
AGCGCGACCAATGCGTTCGAGCAGATCGTTCTGGGGAGGTAATGGAAAACAGTCAAAGGA
AATCGGGGTTGCTCAAGAGTTCTCTCGATGCCAAAGGCTTCTTCCTGCGCGCTTTGTCTG
TCGCGTCCGTCTGTGTGCTCGCCCTGAGCGCATGCGAGAATGACCGCTTAGGGGAGCTGC
AGCTGAAACCCATCTACGCGGAACTGAGTAGTGCGTATTACGGTGGGATGTGCGAGGGTG
CAGCCGGTCCAGACGCCAGTATCGAGAAGGTTCGTGCGGTGCGCATTGGTACGATCGCTG
GTGATTGCGCAGTGCTCTATTTGGACGGAGTAGATAGGAAGGGTGAGCCCGTGATCTATG
GAGCGAAAACTGGGGATCGGCCTGAATGTGCTGGATTGATACGAAAGCTCGAAGTCGGAC
GGGCAAGCGCGGCAGTTCTCGGCAGGGCGCGGGAAATATGCAGATAGTGATTTTCAGATA
TTCTCCGTATGACCTCCACTGTTGGGGGGCGCAGATGCCCGCTGTGGGCCGGCAGTCGCA
ATCTTCTTCTCAGTGCCAGCCTGGCCTTAAGAAACTCGAATTCGGCGTCTGGTATGAAGA
TGAATTTGGATACCTTGGAAAAGGTCTCATCAATATTGTTCGACGCGCTCCGCTCCAGGG
GCTTGCAAGAGAACTGGCCGCACTGTTCAGGAGGTATCGGATTCCACTGGCCCAGCTGCG
AACGCTGGAGGCAGGCAGGTACTCTCGAGCGCTGCGCGATGCGTTGCGCGAGTAGGGCGC
CAAGCGGGATGCAAGGTGCATGAGCTCCCGCGCTCCTCCACCAAAGAACGCGATCGGCCT
GCACGCCCTCGGAGAGGTACAAGATGAAAGCCAGGCAGATTCTTCGGTACGGGCTGGCCT
ACGCGGTGTCGTGTGGAGCACTCTGGCTGTTCCTGCACTTTGTGGGCAGGGCGCTTTACG
CCTTCGACTCACATCAGGTTTTCTTCTGGCTGTATGCCGTCAGCCTTCTGTTGCTGGGAA
TTGGCGCACGAGTTCCCGCCGCGGGCCGCCTGACGATCAAGCGGCTTGCCAAGGGGGCAG
GCCTAGGGCTGCTCGCGGGCCTTCTGGCCCAGGTCGTGGTGCTTGTACTGGAAGCCTATA
GATTCAGCGGATTCAGGCCATCGCTGCTCTGGCAGGTACCGGTTTCGCTGACGGTGATGA
GCGTCGTGCTGCTCACGCCGCTCTGGGGCGCAGTGCTGGTTGCCCTCACTGCCGCTTGCC
GCCGCGACAACAACCCACATCAGGCCTCGAACCCATGAAGCGCCTGACTGCCTTTTGCCT
CGTGGTTGCACTGACATCCTGTGCGGCGCATCCGAACCGCACCACGAAGTGTCCACCGGC
CCATTTCACCTACGTCGGCACCGAGAGAGTCGACGGACTGACCTACGGGCGCTTCCAGAT
CACCCACAACGCTGATCAGCCGCTTCAGCTGTGGGTGGATGAGAGACGCAGGTTGAACTC
AAGGACCGCTCGCGCAGAGATGAGGCGTAAAGGCGAGGATGCCTGGCGACCTTACAACGT
GATCCTTGAGGAAATCACACCGGGAGCGATCGGGCTGTCGATCGGGCAGGGTGAACAGCA
GAGCGTTTTGTTCGATGGTGATGGCGTGTTCCTGCCCGGCCAATCCAGTGCGGACACGGA
GTACTCCATCGTGGTACGGGATGCAGCCGGTTGCGAACATCGCACCGCGTCATTCATTCC
CTGACGTTGCCGCCGCTGTGCGAGATTCTCGGTCACCCCCGCTCAGCGGCACCCACTGCA
TGCGCAGCGGGTGCCCCACAGCGGTTTGCGCGATCTCAATCGGCACGCCATCTCGCAGCC
ACGCGGCCCGCCAGCACCAGCTCGGTATCTGAGGTCAAACTACAGCAAATGCCAATGTCC
CGCGAACTGATTTTCATAAGGTGCATGAAGGGCGCAGCTGCAGTTGGAGCGTTGGCGATC
TGCTGCGCGCTGATTGCGTCCATGATGAATATGGGCTGTCCAGTCGTTGAGTACTCTCCA
GCAGTCATGTTTGCTCTTTTTTTCGCATTGCTGGTGCTGCTTGTGTATTCCAAGTTCGAA
CTGGCGGGGAGGGGAATTCTGTCGGTTGAGGTTGGGCGAGTGCGATTCGCATTCGCTATG
GCTTTCCTGGCCGAGATGTTCATGATTGGGTTGCTGGTCGCCCGCAACCTCGAATGCGAT
AGCTTTGTTCGCGCGATTCCCATTCCTGGGGCACTACTTGTCTTCTATACAGCTGCCGCC
TTCTCATTTGTATTCAGTGACTTCTACCTTGGTGCAGCGCGAAAAATCATCAGACTTGGT
GCTCGGCCGAGGAACTTCTTAAGAGACAAATAGTTGGAACTGCCTTTGTGGTGCGTGAGC
ATCCGCCACGTTAGTGGCGGGTGCTCCGCAGGGATAGCGCCAGTGCTGACTCAATCGGCA
CGCCATCCCGCAGCCACCCGGTCCGCCAGTACCAGATCGGTATCCACCTGCCGGCCATCG
CGCAGATAACGGATGCCCACGCGCGTCCCAACCGGACGCTCACGCAACAGCGCACGCCAG
TTCGCCAGCATCCGCGTGGCAATCGGCTCGCCTGAAACCATGACAATGCGATCATCCCTG
CGCAGCCCAGCGCGTGCCCCGGCGCTGGACGGCGCCACATCGGCCACACGCAGTGCATCG
TGTTCAGCCTGCAGCCACAGCCCGCTGCGATCGAAGGCATCGGCCTGCGTGCTTTCGGTA
TTGGGTACCAGATAGAGGCGCTTGGCACCGTAGTCGATGCCCATCGAGAAGCGCCGCAGC
ACGCCGCCACCCAGGATCGCGCCGTAGTCGGCCAGGGCCAGCGCGCCCTTGTCAGTGCTG
GACAGATCACCGACCAGACCAGTGACCTCGATATCGCCCATGCGCAGCACACCGAGCCGG
GCAGGTCGCGCCCGCCCCGGGCCACCCAGGCCCCATCCAAGCACCGCCTCCTCACTGGCG
TGGTATTTCTCCAACAGACCATGGGTACGCACGAACGGACTGCTCAGGCTCAGCGAGTTG
CGTGAGCCGGTGTCCAGCCACAGGCGAAGCGGGATGCCGTCAAGCTCGCCATTCAGTACC
GGCGCGCGGTCATCCTGTTCGAACGGCAGCACCACCGCGTTGGCAGGCGGCTGGTAGTGG
CCCGGCAGGGTGAAGCCGAGCACGCGCGCGCCATAGTCGAAGGTGGTGACGAAGCGCAGG
AAGGTCTCGTAGCCGATGAAGCCATCATGCGGCACGCCCATCGAGTTGATCTGCTGGCCG
AGGTCGATGATGTGGAACACCGGGCTTGCAAGGTGCGCGCCACCGATGCGCAGGTGGCGG
GCCTGTGCCAGGCCCAGGTCGCTGGCGTTGTCGCCGGCACCATGCACGCTCAGGCGGCCC
GTGGTGGTCAGCCCCAGGCGCTTGGCGGCGGTCGGTGTCAGCAGATTGATGGCGCCCGTA
TCCACCAGGAATCGCGCCGGCTGTCCGTCCACTTCGGCCTCGATGTAGACATGGTTGTTG
ATCAGGTCGAACGGAATGCGGGTGGTGCCGCTGGCATCCTCGATATAGCTGTCATGGGCC
ATCATTGGCGGTGCATACACGGTGTCTGTTACCGGGCCATCCACCTGGTAGCGCTGCACC
TGTACATCGCTGCGCAGTCGCGGATCAGCACGGCCCCGGGCATCGAGGGTGTCGGTGATG
ATGCGATGGGGCAGCAACAGGCCTTCGACCGCCCGGTAGTCCTCCAGTGCGGTGGCGGTG
GGTGTGCGAGCGGATGCAATGACCACGCGGCCGAGCAGGCCGCTGCCCGTATCGAACCAG
AGCTCGATCGGGTCGGCGCCCCTCGGCTTCGTGGCCAGGACGGTATAGCGCCGGCCATCC
AGAGCCTCGGTGCGGGGCGCGGCAAAGTGCGTGGTCGGATAGGCGTTGGACCAATAGGCA
CGGGTCGCCAGCCACGACTGCGTGCGCGCGGTCCGACGTGGCACGGTGCCATCCAGCAGG
CCGACCTCGCCGCCATAGTCGCGCCGCCAGGACAGTTGCCCATCAAAGCCCTGCGCGACG
GTGAAGTCTCCCAGTTGCGCCTGTTCGGCATAGCGCCCGGCACGCAGGTCCTGGTTGAGC
TGCCAGCGCCCGTGCAGGCCGCCCACCGACTGCTCGCCCACCGCCTGCAGACGCTGTACC
GACAGCCACTGCTCGCCACCACTGGCTACGCGGGCCTTGGCCAGCACATCGGCAGCATCC
ACCCCCGCGGCGTGTGCCGGAACCGCCAGCACCCACAGCAGGCCACCTAGCATCCATCGC
AAACGCATCGCCTCACCTCCTTCGTTGGGTCAGGAGGTGATGGCAGCGCCCGGACCGGGG
ATATTCGACCGGGCGTGAAGGATTGGACGTTCAGTTGGACGCGGTGAGGCGGCGGTACTC
GCTCGGCGTCTGTCCGGTGGCGCGCTTGAACGCGCTGTTGAAGGTCGACTTGCTGCCGAA
GCCGGCGGCAAGGCCGATGTCCAGCACGCTGCGGAGGTCGGACGGATCGGACAGGCACGC
CCTCGCGGCAGCGACGCGGAAGCTGTTCACGAACTCGGAGAAGCTCTGGCCCACCCCTTG
GTTGAGCGCCTGCGAGACCTGGTTGGGTGACCAGCCGCTGCGCTGGCTGAGGGTCTGAAG
ATCCAGCCCGGGCGCTTCATGCAGGCGTTCGTCCTGCATCAATGCGGTCAGCGCGCTGGC
GATGGCCGCGCATTGTGCTGCGTCGATGCCCGAGCGTTCGTAGCGTGCGTGGGTCGTATC
CTCGGCGGACGCGGTCATGTCCACCATGATGGGTGCCGCAGTGCTCGCACGTACGCGCAG
CTGCTGGCGTACGACCCGGCACGCCAGCAGGTACATGCCCATGGTGGTCAGCAGGCTGAG
CCCGATGCTGGCCAGCAGTGGAGCAGCGTCCGGCGGCCACCGGTTCATTGCGCTGGCAAG
CCAGCATCCCGCCATCACGATCGCCAGCCCGCGCAGTCCGCTGCGTTGGATGGCGGCTCC
GGGCGGGGCGGGCGGCGCACGCAGCGAGAGCCACAGCGCGGCCAGCAGGTAGGGAGCACC
CTGCAGCAGCCAGCCGTGGAAACTGAGCTGGAACAGCACATCGCCCAGCGGTGAGGCCTC
GAAAGGCGCGAGTGCGTTCAACAGGGAAATGGCGAACGCGAGGCCAGCCGGCAGCAGATG
CGCGAGCGGCAAGGGTGTTGCAGCGGCCTGCGCGGGTGTCAGCAGCGCACGCGCATGGCC
ATACAGCAGTGGACCGAGCAGATAGACCAGAGGCACTTCGATGACCCGCAGCCAGCGCAC
GGCGTCGGGCGAGAGCCAGGCCTGGCCACCCAGCAGCACCAATCCGAACAGATTGGCGGC
GGCGAAACAGGCGAGGAATGCGGTGAGCAGCGGGTTCCCACGCGATGTGCGACCGACGCT
CACGCCGGTGGACAAGGTGGCCAGGCCGAGAATCGCAGCACCCGCGGCCAGCTTCAGCAG
ATCCGGTGGCGTCATGCGCGCAGTGTTGATGAAGCACGTGGCAACGTCCAGCGCGGGCTG
GCGGCGTGCAGGCAACACAGGGGAAGATGGCGCGCCCGGAGGGATTCGAACCCCCGACCA
ATGGCTTCGGAAGCCACTACTCTATCCGGCTGAGCTACGGGCGCGTTGTAGAACCGCCGC
GCCGTCGGCCAGTGCCGGGGCGGGCATCGCAGCGTCATGAGGCGGTGCGGGACGGGCATT
CTATCCAGTTTCGCCGAACAAATCTCCCCCCACGGGCAAAGCCGTGCCGGAGGGGCAGGA
GTATCCTATCGCCATGGCTGATACCCCCCTCACTTCGCCGCAGTCGCCGGCGACGCCGCG
TTGGCGGCATTACTGGAGTCTGATGCGCGCTGATCGCCCGATCGGCACGCTGCTGCTGCT
GTGGCCCACCTCGTGGGCGTTGTGGCTGGCCGCGGGCGGCCTGCCGCCGCTGTGGACGCT
GTTCGTGTTCACCGCCGGCGTGTGGCTGACCCGCTCGGCCGGTTGCGTCATCAACGACTA
CGCCGACCGCTGGCTCGACCCGCATGTGGAGCGCACCAAGGCGCGCCCGCTGGCCACCGG
TGCGATCAGCGGCCGCGCCGCGCTGGCGCTGTTCGCCGTACTGATGCTGGTGGCGTTCGG
CCTGGTGCTGACCCTGAACGGGCTGACCATCGGCCTGAGCTTCATCGGCGTGTTCCTGGC
TGCCAGCTATCCGTACCTGAAGCGCTACACCCATCTGCCGCAGGTCTACCTGGGCATGTC
GTTCGGCTGGGGCATCCCGATGGCGTTCGCCGCCGTGCAGGGCGAGGTGCCGATGCTGGG
CTGGCTGCTGTATGCCGGCAACATCCTGTGGTCCACCGCCTACGACACCTGGTACGCCAT
GGTCGACCGCGAGGACGACCTGAAGATGGGCTCGCACTCCACCGCGATCCTGTTCGGTGA
TCTCGACCTGGTCATCCAGGGCGTGCTGTACGCACTGTTCCTGGCCACGATGGCGCTGGT
CGGCGTGCGCGGCGGGCTGGGCGGGTACTACCTGGCCGGCGTGGCCGTGGCCACCGCGCT
GGTGGTGTACGAGTTCTGGATCTGCCGCAACCGCGAACGCGGCCCGTGCTTCAAGGCGTT
CCTGCACAACAACTGGGTGGGTGCCGCGCTGTTTGCCGGCATCGCCGCGGACCTGGCGCT
GCGTTGATTGCCCGGGGTCGGATCCCTTTTCCTGTGGGAAAGGGCTCTGACCCTTCTGCC
GCGCCGATACCCGGCTCGGGGTCAGAGCCCTCTCCTGTGGAGAGGGATCCGACCCCGCCA
CCTACGACCAATAGGTGGCTGACAGCCTGCACCCCACCGCCCAGAATCGATCCATCGAAC
CTGGGAGGGTAGGCGATGGCCTCGACGGCAGCAGTACAGGACGGCTGGATGGCGCGCGCA
GCGCTGCGCTCGGCCGCCTGGGCGGAAAAGTGGTTCCCCGACGCGTATGTGTTCGCGGTG
CTGGGCGTGGTCATCGTCGCGCTGGCCGCGATGGGTTTCGGCTCGACCCCGCAGGCCACT
GCCAGCGCCTTCGGTGACGGCTTCTGGAGCCTGATTCCCTTCACCATGCAGATGGCCTTC
GTGGTCATCGGTGGCTACGCCGTGGCGACGGCGCCGGTGGTCGCACGCTTCATCGATTTC
CTCGCCCGGGTGCCGCGTACCGGCCGCGGTGCGGTGGTGTACGTGGGCCTGGTCAGCATG
CTCGCCTCGCTGCTCAGCTGGGGGTTCTCGCTGGTGTTCGGTGGCCTGCTGGTGCGTGCG
CTGGCCCGTCGTACCGAACTGCGCATGGACTACCGCGCCGCCGGTGCTTCGGCGTACCTC
GGCCTGGGTGCGGTGTGGGCAATGGGGCTCAGTTCCTCGGCCGCACAGCTGCAGGCCAAC
CCGGCCAGCATGCCGCCGGGGCTGGTGGAGATCACCGGCGTGCTGCCGTTCACCGAAACC
ATCTTCCTGTGGCAGTCGATCGCGCTGACCTCGGTGCTGATCCTGGTCTCGCTGCTGATC
GCCTGGCTGACGGCACCCGCGGCGGGTAGTGCGCGTACCGCCGAGGAGTTCCCCGGTGCT
GCACAGGCCGAGCCGGAACCGCTGCAGCGACGCACGCGCCCGGGCGAATGGCTGGAATAC
AGCCCGCTGCTGACCGTGCTGCTCTCGCTGCTGGCGTTCGGCTGGCTGTTCAACGAGTTC
GCCAACAAGCCGGTGATCACCGCCATCGCCAACCTCAATACCTACAACTTCCTGTTCATC
TCGTTGGGCCTGCTGCTGCACTGGCGCCCGCGCAGCTTCCTCAACGCGGTGGCCAAGGCG
GTGCCGAGTACCACCGGCGTGCTGATCCAGTTCCCGCTGTACGGCGGCATCGCGATGATC
CTCACCCACGCCGCTGGCGGTGACGGGCAGACCCTGGCGCACCGGCTGTCGAGCCTGTTC
GTGCACGTGGCCAGCACCGATTCGTTCGCGCTGGTGATGGGCGTCTATTCGGCCGTGCTG
GGCTTCTTCGTGCCGTCCGGTGGCGGCAAGTGGATCATCGAGGCGCCGTACGTGATGCAG
GCCGCCAACGAACTGAAGGCGCACCTGGGCTGGGCGGTGCAGGTCTACAACGCGGCCGAA
GCCCTGCCCAACCTGATCAACCCGTTCTGGATGCTGCCGCTGCTGGGCGTGCTGGGCCTG
AAGGCACGCGACATCGTGGGCTTCACCTTCATCCAGCTGCTGGTGCACATCCCGCTGGTG
CTGGGCCTGTTGTGGCTGCTGGGCATGACCCTGGCATATGTGCCACCGGTGATGCCGTAG
TCCAGTATCCCCGGATCATGCGGCTTCCTACTTTGAAAGCCGCATGGCCAGAACGCGCGC
TGCTCAGATTTCATTGGGCTTGTTGCCCAGTGCGGCATCCGCTTCGAACCAGCTTCGCGC
AGTATTGCCAACATACTTGGTCAACGCATAGTTGGCCCCTGAGCCGATGACGACTCCGAT
GCCGAACGGAATGGCTTTTTCCAGCGCCTTGCGGGTAAAGGTGATGCCGATCTTCTTGAA
GAGTTCCTTGAGAGCTTGCAACACGGCGCCCTTCAAGTACTGACGGACCATCTTTACGCC
AGCATTTGAGGCGATCCGAGTCGACGCTTCGACGCCGAGCTTCTCCAGAGAACCTCCTGC
GGCGATGAGAAAAGCCAGGTGCCTGGCGTCTTCGCCATTCACGTCCCATCCATAGGCCTC
AGCCAAGCACATGGTCATGTCGACCTGCAGTTTCATGCTGATGCTTGCATCGGCGAGACC
ACCGCCAACCATTGCCAGGGCCGTACCAATTCCCGGGATGACCCCGGTCAGAGCAGTCGC
TCCCCCCGTGGTGGCTGACATCCGGCAATAACGGCTGATGATCTTGTCGGCCACCAACCC
TGCAACCTCGTGCTGGCCGCGTGTTGGATCCCGGGAGAGAATCTGGCGCCTGTACTGGGC
GACGAGGGCCTTCGCGTCTGCGGGACTGATCGCGATGCTCTCGACCGCTTTGAGGAGGCG
AGAGTCACTTGCTTCTGCAACCACGGCGTTCATTTAGACGTTCCTTGTTGATGCTTGGAA
AGATGGGCCGTCCATAGCAGCCCGTCCGCAGCCTATCGGCTTCGGGTAGCCATTCTTGAG
CGAACGCTCGCGCATTCCGGTGCGCCCTACAGCACTGAATACGTGCTCCTGTCATTACCA
CATAAGGACATGCCGAACCCGCATGAATCCTTCAGCGGCTTGTGCTGCAAGGGCTTTCGC
GCGTTCATTCACGCGCGTACACACAGGTGTAGCCGTCCGCCAACGCGCGATTAACTCTTC
GCTGCAGACGATGGCCCCGTCCACCGCATTCCGCGCGTGGCTTTGGAGATCGGACATGGC
ACAGCAGAACCAGAACCCGAACCAGAAGCAGCAGGGCCAGCAGAACCAGCAGGATCAGCA
GCAGGGCCGTGGCCGCGACCAGCAGCAGCAACAGCAGCAGGAACAGCAGCAGCGCAACCA
GCGCAATCAGCAGCAAGGTGGGCAGGACGAGGAAGAGTGACGTCGGTACCCACCCTGGGC
AACCCCCGAAGCCCCGCCGCGCGCGGGGCTTCGCTTATTCCAGCACGCCGATGCGTTGCA
GCACCGGCGCGGCCGACATGTCATTGGGATTGGTGCCGGGCTGATCCTGCGGCACCTCCA
TGCCCATGCCGCGGTACAGATCGACCCAATGCTGTGCGATCTGCCCGGTCTGCGGATTGC
GGAAGTTCATCGGCTGCAGCGCGAACACATGGTGCGCACGGAACGCACGCTCGATGAAGT
CGGAACAGTAGTAGCTGTCCTCGTTCAACACATACGACGTGTTGTACGGCTTGCCCAGCA
TCATGCGCGCGGTGGCGACCGCATCCTTGATCGCCGCCTGCTGCGGTGCCCGCAGGCGAT
AGACCACGATCTGCCGCTGCTTGGCCCGGGCGTCCTGGCGGAACTCGACCAGCGATTGCC
GACGCGATCCCTTCTCGTCCGCATGCAGTACCTCCCAGCCGTTTGGCGCCACAGCGACCA
GGGCCACATGATCGAAGCTGGGCGCGCCCTGCTTGCCGGTGGCATCGTCGATGGCCGCAC
TGAGGCCGCTGCGGCCGGCGGTGACGAACAGCAGATCGCCTTCGTGGACATCGACGGCCA
TCGCCAGCGCTGGCCACAGGGCGGGCAACAGCAGGCCGATCATGAGCAGGGGGCGACGCA
TGGAGAGTCTCGGACAGGCGGAGTGCCGGAATTGTAGGGCGCGCGGTAGCATGGGACGAC
CCAACCGGATTCAGGATGAGCCCATGCGTCGAAACCGTTCCGCTGCCGTGCTGATGCTTG
CCTGTGGCGTGGCCCTGGTTGCCTGCACGCCCGAGCCCCAGGTGACGCCCACGGAAGTGG
CGCCTGCACATCCCGCGCCGTCGTCCACGGCGGCAGCGGTCCAGCCCGCACCGGTGCCTG
CCAGCGGTGAATGCCCCTACTCGCAGTTCGATGCGTTCCTGAAGCACTTCGGCAACGAGA
TCGCGCTGCAGGAAAAGGCCACCGCCGATCCGCTGCTGGACAGCTACATCGATGCCGAGG
CCGAGCCGGAACCGCGCAAGGTGGAAAGCCGCCTGGCGCTGGCCGATGTCGAGTGGCCGG
TGATGCCCGATCCCGCCGCGTTGGCCGGGCAGGGCCGCGAGATGCAGGTCAGCACGCTGG
CCGATGGGCAACGACAGGTACAGATCCGCACGCCGGACAGCAGCGACCAGCAGACCTACA
CCTTCGCGCAGTCGCCCTGCTGGACGCTGGTCAAGCGCGAGGATGAGTCGATCTGATGCC
TGTCCCGGCACAGGCGCGGCCGGGCGGGGGCTGCTAGGCTCGGAGCCTGATCCAGGCAGG
GAGACGCCGATGCAGGCTCGCAGGATGTGCACCATCACCGCCACCATGACTGTCATGCTG
GCGATGGCACCCTTCACCGGCGTCCAGGCGCAGTCGCTGCCGGCCGACGATAGCGCCTAC
TTCGCCAGTGCGGCAGCCGAACAGGCCGCGCGCGGCGAGCTGGGCAAGCGTGTCGAGGCC
CTGCAGCAGGCTTCCGCGCTTGCACCTGCGCAACGCTTCCATCAGGCCGAGGCACTGCAG
GCGCAGTGCCTGCGCCATCACAGCTATCTGCATCTGCAGGCCGCACGCAACGCCCGTGAC
CATCGCCCGACGCAGGCGCTGGACCAGGTGATGGGGCTGTGCAGCCGCATCGCCCACACC
GGCCGCGCGGCGCTGCGCGAAGCGCCCGCAGACGCGGCGTGGGCAGCACCGTATGCCTTC
CTGCGCGCGCGTGCGCTGAAGGACGTCGCAGCACCGGCCAGTACCGCACTGGATGAGGCC
GTGGAGGCCCTGGCCGATCCGGCGCTGGACAGTTTCGCACGGCTGCGTGGGCAGATCCTG
CGCAGTGCCGAGTACCCGCAGATCGAGCGTGATGGTCGGCACTGGGACACCGGGCACGAC
AAGCAGGCACTGGCCCAGCAGCGGGACCGCGCGTTGCGGGAAGCGGGCTGGAAGGGTTAC
TGGCAGGGCCTGCACTCGCGCCGCGAGCCGATGGCCTCGGTGCTTCTGGGCCTGGTGCAG
GTGAACGATGCCGCCGCGCGCCTGCAGGGCGATGGTTCTGCACCGGCGCGGGGCTACCAG
CGCATGGGCCTGGATGCATCGGCGGTGGATGCTACGCTGCAGGCGATCGAACGCCATGCA
CGGGACCGTCGCGCCTACCAGGACATGCTGCTGCGCCACGCCGCGCGTTCAGGCATCGAT
GCGCCGCAGCTCTGGGATACCACGTTGCCCGATGCCGGCTATATGCCGCCGGTACTGACG
CTGGCGCAGCTGCGCGACAATGCCGCCGATGCCATGCAGCACCTGGGGCCGGCATACGTC
AGTGAGCTGCGTGCGCTGCTCGATCCGGCCAACCGGCGCATGGATCTGGCCACCGAACGT
GGTGACCGCAGCCAGGACGCGTTCTCGGTAAGCGCTCCCGGCGTGCCGGCAATGCTGTTC
GTTGGCGTGCGCCGTGGTGATCTGGAAAGCGATGTCGAGATCGCCCATGAAGCCGGTCAT
GCCATGCACGGTGAGTGGATGCAGCGCGGCCATGCCTCGCCGCTGCAGCGCAATGGCAGC
CAGTGGCTGACCGAGGCCTTTGCCATCTACAACGAACTGCGCTTCCGCGACCAGCTGTAC
CAGCAGGCAGAGGACCCGCGGGCCAAGGCCTATTACCTGAAGTCACTGCTGGACGATATG
GTGCTGCAGCTGTTCACGTCTTCCGAAGAGGCGCAGCTGGAGCAGTCGATCTACGAGGGC
GTGGCGGACAACACGCTGGGTACCGCCGATGACCTGGACGCGTTGACCGGCCGGGTGCTG
GCGCGCTTCGGTCAGGACCCGGAGCGCTATCCGCAGCTGTGCAACGGCTGGATCGGCAAG
CGCCTGATGTATGACGACCCCAACTATCTGGTGAACTACCTCTATGCAGGGCTGCTGGCC
GTGCAGCTGTTCGTGCAGGATCAACGCGACCCGGCAGGGTTCCGTGAACGCTATCTCGCG
GTGCTGGGTGAAGGCTTTGATCGTGCGCCGACCGAGCAGGTGGCGCAGTTGCTGGGGCAC
GCGCCCGACTGGCCGGCGCTGGTTGATGCTGATCTGCAGGTGTTCAACCAGGCGGTCGCG
CAGCTGCAGGCGCTGCATGCGCGGATCGAGGCAGGGCAGGGCACGTGAAGATGCTGCGCA
GGACGACGTGCACCCGGGTCACGGCATGGCTGTTGATGCTGTTGTGCCTGTTGCCGATGA
GGGTGATGGCCGGTGCTGCGGTCCCTGCGCTGGATGACCCGGTGGTGGACGCCGCCAACG
CACTTTCGGCGGATACCCGCGACATACTGCGCACGCAGGCCTTCAAGTTGCAGGCGCGCA
CCGGCGCGCAGCTGCAGGTGCTGGTGGTCGACCATGCTGGCGAAGAGGGCATCGAGGCCT
ACGCACAGCGGGTGTTCGACCAGTGGCAGCTGGGCCGGGAAGGCGTTGACGATGGCGTGC
TGCTGCTCGTGGCCGTGCAGGACCGCCGTGTACGCATCCAGACCGGTTACGGTCTGGAGG
GCGCGATTCCAGATGCCTATGCCGCCCGTATCATCGACAAGGCGATCGTGCCGCGTTTCC
GCGATGGCGACCTTGACCAGGGCCTGCTGGATGGAACGAAGGTCGTGGTCGCGCTGATCG
ATGGCGAGGACCTGCCGGCCTGGGAAGCGCCATCGATGCGCAACGTGTTGCCGGCCGATT
GGCGCAGCGCGGATTCCGTGGTTGCAATGACGCTGCTGGCCGGCTTCCTTGCGGGTCTGT
GGCGCTCACCGCCCTCGGCGCCCGCGGCCAGGATGCCGGACGACCTCGCACGCAGGCATC
GCGAGCGCCAGCGTGGAGCGCCACGCGAGGTCACCACGCCGCAGGCGCGCCCGAAGCGAT
TGCCGGCCTGGGGTCGCCCGCTGCTGGTGACGGCTGTGGTAGCCGCGGGTCTGCTGTCGG
CGGCTATGTGGGCGCCACGCCAGGCATTGGCAGCGGTCTGCATCGTATTGGCGTTGTGCG
TACCGGTGGCGAGCCTGCTTGGCTGGTGCTGGCGCCGCAGCCGAGGTGTGCGCGTGGTGC
TGCTCGGCATGCTCGGGGTCAGTTCGGGGTTCTTGGTGGTGATGATGCTGCGTGGCCAGT
TGCCGCCCAGTCTGGCCCTGCACACGTTGCTGGACCTGGCGGCAGGCATCGTAGCCATGC
TGCTGTTCTTCCTCGTGCAGGCGTGCCGCGCGCGCTGGCACAAGGACCGCAGCAGCTTCG
GGGTGAGGTTCGCAGTGCTCTTGCTGCTGACCGCTGGCTACGTGCTCTTCGCACTGCTGG
CCATTGATCGCGCCGACCCGGTGGCACGCCTTGCCGCGACGATCGGGTGGAGTGCCGGCA
CGGTCGTGCTGTACTTCGCCTGGATTTTCACCATGCTGCCCGGTGAGAAGGCACGCGGCA
GCCGCAGATCATCCGTCGGCCACCGCAGTGCGTCCAGCTCCCCGTCATCAAGTTCGTCTG
CGAGCAGCTCCAGCAGCTGGTCCGGAGGCGGCGGCCGCAGCGGCGGAGGTGGTGCGTCGG
GCAGCTGGTAGTTCAGGCTGCCTGTACCCGCCAGCCGAGCACAACGTCCTCCACGACACC
GGGGCCAGCCACGTCGCCCACCTGCAGCAACAGCCCCTGCGCATTGGGCAGGTCCTTCTG
CTCGGGAAACCACCGTCGATCGGCCGCGACCACGATCAGCAGGCCCTCGTCGTCGCCCAT
CGGTGCGAACTGCGGCGAAGCCGGGCTGATCGGCTGCAGGCCGAAACGTTGGTTGGACAG
TTCGCGTACGGCCTCGACATCGCGGCTGGGCAGGCCGACTTCGCTCAGGCAGGTCAGCTC
GCTGCCATGGAACACGCCTTCGCGAGCGCTGGCCGGCAGGCGGCGGCGGCCGATCAGTTC
AAGGATCAGGCCGTCCGGGCCGGTGAAGTACACCGACTGCGACTGCCAGCTGCTCTCCAG
CGCGAAGTAGTCCAGCCCCGCCGGATTGCGCTGCAGCGGCGTGCGCTCACGCAACCACGT
CATTGCCTCGCTGAAGCGGTTGTCCGGCACGTTGAAGGCCAGATGCACGCCACCCACCGG
ACGCCCCGCCGCAGGCTGAAGTTCGAGGGTGCTCCAGCCGATGTGCACATGGTTGCCGAC
CACGCGCTGCTGCAGCACATCGTGGAAATATGTGGCCACGGAAGCGACGTCGGATACCGG
CAGAGTGAGGTGCAGCAGGCGCATGATCGATTCTCCGTGGACGCGCCCACTGTAGCGCCG
GGCCATGCCCGGCGGCCACTAGCGCAGCGAATGGTTGAAGAACCGTATTGCCGCGTCCGC
TGCCTGCGCGTGGGTCTGCGCCTTCGGCACCGATGTGCTGCACAGGTCCTGCAGCCGCTG
TTGTCCGGCCGGGGTGCATGCGGCGAGGAAATCGTAATGGCCGACACCGGGCAGCACCTG
CAGTGCAGCGCCCGCAATCACCGCACGCGCAGCCTCGCCATTGGTCTGTGGTGGCGCGAC
CGTGTCCGCCTGGCCCAGCACGATCGACACCGGCTGTTTCAGTGAGGAGAGCTGCTCGGG
CGCAAAGGCCTGCACGATTGCCGGCGCCAGCAGGAACACCGCGCGCACGCCGGGAATGGC
GCGTGCGTCGTTGGCGTGGGACATCCATGGCGACAGCTCGGGCGACGCCGCAGCGGCAAC
GCGCGCCTCCATCGTGTGCGTTGCCGCCTCCTGTTGGGGCCGGCAGACGCCGTCATCCGG
ATGTGCGGTGCAGAAGTCCCGCAATCGCTGCAGGTCCGGTCGCGCACCGGCTGCCAGCAG
CGCGGTGTAGCCACCGGCCGAGAAGCCGGCGACCCCCAGGCGCTCAGGATCGACATGCGG
GCCCAGCACCGGATCAGCTTGCACGGCCGCCAGTGCGGCACGCAGGTCATCGGCGCGCAA
CCAGGTCAGAAGGCTGCCGGGCAGGGTCATGGTGTCAACGCCGTTGTTGCCTGGATGATC
CACCGCAATCACCAGATACCCGGCCCGCGCCAGTGCCGTGCCCAGCCAACCCATCATGCG
CGCGCTGCCGCCGTTGCCATGCGAGAGCAGCAGGGTCGGCAGGCGATCACCCGCGACCGG
CGCATCCTTGGCCGACCGGCCGGCGTCGAACAGCGGCGCGTCGGGAGGACCGATGGTCAG
CGCGTTTTCGCGGCTGCCGGCCTGTGCCGGATACCAGGCCGTGTAGCGCAGCGCGTCGCG
GTGCCCTGCGTCGCGCACGGCGGCGCTGGCCAGCGTCGTCGTGCCGTGGCGCTCGCCGGC
GACGCCGCTTTCGCGGGCGGCGCCGACGCTCGCGAACGCCAGCAGCATTCCTCCCAGCAC
AGCAGCGGTCATGCGCATCTTCAACTCCTTGTCAGTGGGGACGTTCTTCCACCGGCAGCC
AGATCTCCACGCCGCCGTTGCCGCTATGCTCATCGAAACGCAGGTCGTAGCGTTCCAGAT
CGGGTGCATCGGCCAGGCTGAGGCCGGAGCCGGGCAGGTAGTGATCCAGCAACCAGAACC
AGGTAGAGCGGATGGCCGAGATGTGTCCGCCGTGCCAAGCCACCAGGTAGCGGCGCGCCG
GGATGTCCACGCGTCGCCAGTGCGCAGGCACGCTCGGCACCGCGCTTGCCGGTAGTGCCG
CAATGTAGTCGAAGCCACCATCGTCATCACTGTTGCAGCACACGCCGAAGCTGACCGGTG
CCGGCGTCGGCCACTCGCGGTTGAGCTGGGCCCATTGGCCCGGAATCGCGCCGCTGCTGT
CGCGGGTATGCCGCATGCCGACGCCTGCCACCTGGAACGCGGGCGTATCGAGCAGCCGGG
GGGCTTCAATGCAGGCTGACGGGGCCTCGTCCAGGCGGATCGCCTGCACCAGCGTCAGCC
CATCGGTGCCCTGTTCGCGTACCCGTTCCGGTGTCTGCCCGAACTGTTCGCTGAAGGCAC
GGGTAAAGGCAGCATGGGTGGTGTAGCCGGCCCCCAGCGCCACCTGCAGGATGTCGCCCG
CGCCGTTGGCCAACCGCTGCGCGGCAGCGGTCAGGCGGCGCCCGCGCAGGTAGCGCACCA
CCGAGGTGCCGGTGCGGGCCTGGAACAGGCGTGACAGATGAAACGGCGACAGGCCGGCCG
CAGCGGCGATGTCGGCCAGCGCCAATGGCTGGTCCGCATGGGTTTCGATGTACCACAACG
CCTTGCCTGCCGCGCTCATCCTGCCGTTCCCCGCATCCAATGCCGGCACAGTAGCGGATC
GGCAGGCACGGCGTTTAGCAGTTCTTGCGCTGCCGGGGCTTTGCGTCTGCCTGCGTACCG
GCAACAATGCGCGCTTCATGGACGTGATGGGGGGCAGGGAGATGCGATCGACGACGGGGG
ATGCCAGGCCAGCGGAGCCCGGCCGATGATCGAGATGATCGAAATGCTGCTTGCCCTCTG
GGTACTTCCCAGTCTGTTGACCCTGGCGCTGATGCTGCTGATGTTGTTCGGCGCGCCACG
GTGGCGCGGCAACCCCTGGGTGTACCGTGTCGGCTTCGCGTTGCTGGGCGGGTTTCTGAC
ACCGACGTTGTTGGGGGCCGGTCACGGTGGGTTGCCGTGCGCGACTATCGGCGGGCTGGT
GATGATACTGACGCAGCTGCAATGGATCGGCGATCTGCAGGTCGACTTCATGGGGATCGG
GATTCGCAACAGGGGCATCTGGATCATGTCCACCCCCGCCTTGGTGGTGTTCGCTGCCAT
GATGTTCGTTCCGCTGCGAACGGCACGGCCGGCCCGTTTCGGCTTTGGCGACGACGCCAA
CGGCTAGCCGCTGTGTGCGGAGATGGGGCGTGGGTCTGCATTGCCACCCATGCATGGTGT
GGATCTACGGATGAGCCCTGGCAGGGGCCAACCTTGGTTGGCGCATCAAGCTGTCGTACT
GACGTCATGCCTCCTTCACACATCGCGCCGAGACTGCGCGCCTTGTCCAGGCCTGTTGTG
TGCGCACAGGTGCTGGCCCTGTCGCGTCCTCCCGGAGCCCTGCCGTGCATCGTTCGAAGC
TTTCGCGTTCCATCCTCCTTGCCCTTTCCATGGCCAGCGCAGGAGGCGCGATCGCAACGG
AGGCCGATGCGGTCGATGCCGCCGGCGGCAGCCGCGCCGCGCCCACCCAGCTCGACGCGA
TGCTGGTCACCGGTACCCGCGCGTCCAACCGCACCCAGTTCGAAACGCTGGCGCCGGTGG
ATGTGTTCAGCAAGGAAGACATCAGGTCCGTCGAATCCACCGACCTGAAGGACGTGCTGG
CCCAGCTGGTGCCGTCGTTCGTGGTGCAGCGCCTGCCGATGGCGGACGGCCAGGTGTTCG
TGCGTCCGGCGACGCTGCGTGGCCTGTCGCCGGACCAGACCCTGGTGCTGGTCAACGGTC
GCCGCTTCCACCGCAGCGCGCTGCTCGGCAACCGTGGTGCACAGGCCGCTGATCTGGCAC
AGATTCCAACCAGCGCGATCAAGCGCATCGAGGTGCTGCGTGATGGCGCGTCGGCGCAGT
ACGGCTCGGACGCCATCGCCGGCGTCATCAACATCATCCTGGAGGATGGGCCGGGTAGCG
AGATCACCGCCGGCTACTCGCAGTACGCGCAGGGCGACGGTGCTTCGCGCGATTTCAGTG
CGCGCACCGGCTGGTCGCTGGGCGACTATGGCAGCCTGGTGCTGTTCGCCGAATCGTCCA
CCTCCGACGCCACCTCGCGCACCCGCCAGCGCCCCGATGCCATCGCCTTCCAGGCCGCGC
ATCCGGAGCTGGAGGTGCCCAACCCGGTGCAGCGCTGGGGCCAGCCGGAACTGGAAAGCC
GCCGCGTCGGCTTCAACGTAAAGGCCAACGCCAGCGATACGCTGGAGCTCTATGCCTTTG
GCCTGTACAGCCACAGCGATGGCGTCAGCGATTTCAACTGGCGCAACCCGGACACCACCA
CCGGCGCGTACCGCACCACCGCCATCTTCCCGGGCTGGAACCTGCGCTCGCTGTATCCGG
TCGGCTTCAGCCCGCAGTACGGCAACGTGCAGAACGACCTGCAGCTGGTCGGTGGCCTGC
GCGGCGAGATCACGCCGAAGCTGCGCTGGGATGTCAGCGCCTCGTATGGCCGCAACGCCA
TCGACTATCGCCTGAAGAACTCGATCAATGCCTCGCTCGGCCCGGCCAGCCCGACCGACT
TCGATCTCGGCCGCCTGACCCAGACCGAGAAGAACGCCAACGCCGACTTCAACTACGAAT
GGGACGTGGCTGCGCTGTCCAAGCCGATCAACGTCGCCTTCGGTGGCGAGTTCCGCCAGG
AAACCTACCAGGTGCGCGCCGGTGATCCGGCCTCGTACGCGGTGGGTCCGGGCGCGGCCG
GGGGCCTGGAGGCCAACTCCAATGGCGCGCCGGGCTTCTCGGCCAGCCAGGCCGGGCAGT
GGAGCCAGCGCAGCAAGGCCGCCTACGTGGACATGGAAGTGCCGCTGGGCGAGCGCTGGA
GCATCGGTGCAGCCAGCCGCTATGAGGACTTCTCCAGCTTCGGCAGCACACTGGACGGCA
AACTGTCGGCGCGCTTCGCGATCACCCCGGACGTCGCCCTGCGCGGCACCGTGTCCACCG
GCTTCCGCGCGCCGACGCCGGCGCAGCTCAACACCACCAGCACCACCCAGGGGTTGGATA
CGCGCACGCTGCAGATCTTCACCAGCGGCCGCCTGTCGCCGAACGATCCGCTGGCGCAGC
TGCTCGGTGCCAGGCCGTTGAAGCCGGAAGAATCGCGTACCGCATCGCTGGGCCTGACCT
GGCGCACCGACCTGGGCCTGTCCGGCTCGGTGGATGTCTACCAGATCAAGCTCACCGACC
GCTTCAGCCAGTCGGCCAGTTTCGCCATTCCGGCCGGTACGCCCAATCCGCTGGGCTATA
CCTCGGTGAACTACTTCACCAACGACTTCGACACCACCACCACCGGCGTGGACGTGGTCG
GCAATTACCTGCGCGACCTCGGCGCGGGCCGCATGACGCTGACCCTGGCCTACAACTACA
ACCGCACCCGCGTGGACAACGGCAGCACCTCGGTGGCAACCAACGAGACCCAGCGCGTGC
TGTTCGAAGATCGCCTGCCCGAGCACAAGGGCAGCCTGACCGGCAGCTGGGACATCGGTG
CCTGGTCGCTGATGGCGCGCATGCGCTACTACGGTGCCTGGACCGATTCCAGCGGCAATG
CGGTGGGCGATATCTACCAGCGTTTTGGTGCGATGAGCTTCCTCGACCTGGCCGTCGGCT
ATCGCATCAACGAACATCACAGCCTGCGCGTGGGTGCCGACAACGTGTTCGACCGCTATC
CGAACGAAGCCACCTTCCAGGCCAGTCGCGGCCTGGTCTACTCGCGCAATGCGCCGTACG
ACACCGACGGTGCCAACCTGTACGCACAGTACCGGCTGAGCTTCTGATGGACCGCAACCG
CCGCGTCCTGTTGCGTGCCGGTGCACTGCTGCCGGCTGCAGCTGCGCTGTCTTCACTGCC
CGCCATGGCTGCCGCGGGTTACGCTGCGTCCATGCAGATTCCCGCAACGACCGTAGCGCC
GGACGCGCTGGCCCGCGATGAAGGCTACTGGGCCGCCGTGGCCAGCCACTTCGACATCAC
CGATGAAGTGAACCACCTGGAGAACGGCTACTGGGGCGCGATGGGCCGCGAGACGCTGGC
CAGCTACCAGCGCCACACCGCCGAGGTGAACCGTGGTAACGCCTGGTACGGCCGTCATGA
GTTCCCGGTGCAGTACATGGCGGTGCAGCGGCAGGTGGCCGAACTGCTGGGCGTGGGCGC
CGACGAGATCGCACTGACCCGTGGCGCCACCGAAGCGATGCTGGCGCTGATCGGTGGCTA
CAACCGCCTGCGGCCCGGCGACCAGGTGCTGTACGCCGACATCGACTACGACAGCATGAT
CGGTGCGATGCGTTGGCTGCAGCAGCGCCGTGGCGTGCAGGTCGAGCGCATCGCGCTGCC
GGTGGTGCCCGACCATGCGCAGATCCTGCAGGCCTACGAGGCCGCGTTCGCGCGGCTGCC
ACGCCTGAAGCTGGTGCTGCTGACCCAGGTCAGCCATCGCCATGGGCTGGTGCTGCCGGT
GGCCGAGATCGCCGAGCGTGCACGCGCACGCGGTATCGACGTGATCGTCGATGCGGCGCA
CGGGTTCGGCCAGATCGACTACGCGGTGCCGCAGCTCAAGGCCGATTTCGTCGGCATCAA
CCTGCACAAGTGGATCGGCGCACCGGTCGGTGTCGGCGCGATGTACGTGCGCAGGGGCCG
CGTTGCGGACCTCGACCCGTACATGGGCGAGACCGACGACGGCCGCGTGGGCAGCCGCGT
ACACACCGGCACGGTCAACTTCGCCGCTTACCTGGCACTTCCGGAGGCGATTGCCCTGCA
CCAGCGCATCGGTGCGGACAACAAGCAGGCGCGCCTGCGTTACCTGCGCGAGCGCTGGAC
GCTGCCGGCGCGGCAGATGGCGCACATCGAAGTGCTGTCTTCGCCGGATCCGGCGTTGGC
GAGTGCATTGGCCAGCTTCCGCCTGCGCGGGCGCACCAGCGTGGCTGACAACATCGCGCT
GCAGAAGCGCCTGCTGGACGAACATCGCGTGTTCACCACCCATCGCGACGGCTTGGACTC
CGGCGCCTGCGTGCGGGTGACGCCGTCGGTGTTCACCCGGCCGCAGCAGATGGATGCGCT
GGTGAAGGCGCTCTCCGCCTTGGCCTGACCCTGCTTTGGTGGGTGCCAACCTTGGTTGGC
ACATTCCAACCGTGCCGGGGAATCTTCCGCCGGCCAGCGGCCGGCGCTACCGATCGGGTG
GGTGCCAACCTTGGTTGGCACATTCCAACCGTGCCGGGGAATCTTCCGCCGGCCAGCGGC
TGGCACTACCGGTCGGGTGGGTGCCAACTGTTGGTTGGCACATTCCAACCGTGCTGAGGA
ATCTTCCGCCGGCCAGCGGCCGGCACTATCGGTCGGGTGGGTGCCGACCGTTGGTCGGCA
CATTCCAACCGTGCTGAGGAATCTTCCGCCGGCCAGCGGCCGGCACTACCGGTCGGGTGG
GTGCCGACCGTTGGTCGGCACATCCCATTCCAGGGCTACCGCTCGATCGCCGGCAACGCG
TCCGACAACAACAACCGGTCAATCCGTCGCAGCGCACTTTCCAGCTGCCGGCGATCGGCC
GCCAGCCCCAGCGACAGCCGCACGCCGTTCTGATGCTGCACCCCCGGCGGGCAGAACGCC
GATGAGGGCGCGATCGCCAGCCCCTGCAGCTGTGCGGTACGCACCAGGGTGGCGTCAGTC
CATGGCGCTGGTACCCGGCACCAGGCATGCAGGCCTTCGGCGCGCAGCAGCAGCGAAGGC
GCCAGCAGGTAGCGCGCCATGCGCATGCGCTCGTGCGCTTCGCTGCGCACCTGCGCCAGC
AGCGATTGCGCCGAACCATCCAGCAGCAGCTGGCTGGCCAGCGCCGCCACCAGCGGATGC
CCCATCAACCGGGTGGCGCGCAAGGCCGAAGCCATCGCCTCGGCGTGCGCAGCGCTTGGG
CACTGCACGAACGCAGTGCGCAGGCCGGGGCTGATCACCTTCGACAGCGTCGCCACGTAG
AACACATGGCGCGGTGCCAGCGCCGCCAGCGGTGTCTGTGCATCCTCGGCGAGGTGCCAG
TAAGGATCGTCTTCGATCGCCAGCAGGCCTTCCCTCTCCAGAACACGCGCCAGCGCTTCG
CGCCGCTGCAGCGGCAGGCTCAGCGCGGTCGGGTTCTGGCAGGTGGGGTTGAGATAGACC
AACCGCGCGCCGCTTTCGCGTGCCAGCCGGGCCAGCGCATCGGGGCACATGCCGTGTTCG
TCGCTGTCCACCGGCAGCAGCCGCCGGCCCAGTGCGGCGGCGGCCTGCAGCAGGCCCGGA
TAGACCAGCGCATCGCAGAGGATCGCATCATCGTCGCGGCCCTGGCTGACCAGGATCGCG
GCAAGCGCCACCTGCGCGCCTTCGGTCAGCAACAGGCTGGCATCCTCCACCGCGCCCAGC
ATCGGTTGCAGCCAGCGCGCTGCCGCGTGGCGGTCGGTGGGATTGCCGCCGCCCAGGTGG
TAGGTCATCAGGTTCGGCGCGTTGCTGCGCGCAAGCACGGCGGCGGCACCGCGGCGCAGG
GTCTCGGCCAGCGCATCGGCATCGGGCACCGGCGGCACGTTCATGCTCAGGTCCACCACC
TGGTCGAAGCCGGCCTTGGGTGGTGCGATGAAACTGCCTTGTGGCCCGCGCGCCTCGATC
AGGCCGCGCTTGCGCGCTTCGTCGAATGCCCGCGTTACCGTGGTCAGGTCGACGCCGAGC
TGCTGCGCCAACGCGCGCTGCGAGGGCAGGCGTTGTCCTGGTGCAAGACCACCGCGACGT
ACCGTGCGCTCCAGCGAATTGACGATGCGCAGGTAGATCGGCCCGTTGTGCGCGAGCACG
TCCTGCACCCATTCGCGGGCTGCGACATCCGGTCGCGGCATGTACGGAGCATGTCGGGGC
GTATCGTTGCTTCCAACGGCGGGAGCCTGTCCATAACCATCGGTCGGTTCGGACAGGTGA
CCGCCGTTATTGCTTGTGGCGGCCACAGCGGCCAGCGTCAGTGGTGTCATTGCGCGTCCT
CAGCGCTTGGCCTGCCAGGGGCAGTAGCAGCCCACGGCAAGCAGTCCTTTCGGGCGCACG
GTTTCGCCGCGCACCAGTCTGTCCAGCAGTGGTTCGACGAAGCTGTTGGCCGAGTTGCAG
ACCATGCCGATGCTGTACGGGCCGGCATAGGCGAGGTGGCCCTGCCGGTCCCAGATCGCC
ACGGCAGGGCTGGCCGGGATGTGTTCGATGCCGTCGATGGTCGGCAGGTTGATCACCTTG
TTGCGCAGCGGCTCAGGCAGTTCGCCGTGGGTACCGGGGCGGCGGATCGCATAGAAGTCG
ATGCCGGCGCGGCGGTACATGCTGATCAGGTAGCTCAGGTGTGCGCCGGTTTCGCGGTTG
CAGACGGCACACGCCGGGTCCCAGAAGTGCACCACGCGGATGCGGCCGGTATCGCCGGCC
AGATCGGACGGCAGGCGCAGCTGCGAGTCGTCGAAGACGATGGCCTGTTCGGTGAACGTC
GACTGCGCGCTGTAGCCGAAGTACTGCCACAGCGCAGCCGCCACGCCGGCCATGAACAGG
CAGGCGAGGGCGATCATCGTCGGCAGCAGCCAGCGGCGGCGAGGCGCGGCTGCGCCCATC
AGGACGCGTCCCCGCCGAACTTGTGCACGTACTGCTTGCGCATCTCTCGGCAGGAGTCGG
CCTGCGCGCGACGCTGGATCTCGCTACGCGACGGATCCTCGCTGCGCTGCACGCATTGCT
CGATGGCGTGGCGCTCGGCGGCCTGCACATCCACGGTCTGCGGCTGCAGGCAGACCCAGG
CCAGCGCGGCCAGCATCAACACCACAAAGCCACCACAGCCGGCCATTACCAGGTGGAACT
TCAGTCTCTCGGCGCGCATCGACGCACGTCCCTTCATCCATACATTGCATACAAAATATC
ATCTTGTATGGATGAGGCGCCATGCGCCCGGTTCAGACGATGGCGTTGTGCCGGGCCCCG
GGGGCCTCAGACAGGATCTCGTTCAGTTTGGCCAGCGCCCCGGCCAGCGCATCCTGGTCA
ACTGCGCCGCCCAGCGACAGGCGGATGGCGTTGCCCGGTGGCGGTTCCTCCACGCTGAAG
GCGTCCGAGCTGGCGATGCCCAGCCCCTGTTCCTGTGCGGCCTGGATCAGCCGGTACTGG
TCCAGCCGCGGCGGTAGCGGCAGCCATACGTGCAGGCCGGCCGGGTGCGCCCGCGCGCGG
GACGGCAGGTACTGCGCGGCAATCGCCTGGCGCTCGCGCAGCTCCTGCTGGAAGCGCTGC
ACCATGTCCTGGGCCTGGCCGCTGCGGATCCACTGCGACGCCACCGCCACCATTGACTGG
GTCGGCATCAGCGCGATCGCACGCAGGGCGTCCAGCACCGGTTCCATCGGTTCGCCGCCC
GGCACCACCAGGTAGGCGGTGCGCAGGCCCGGTGCCAGGCACTTGGACAGGGTGGAGATG
TAATACACCGGGCAGCCGGCGTCGCGGTGGGCGGCCAGCGGCGGTGCGGCGTCCCCGGCC
AGCAACCAGTAGGGATCGTCTTCGATCACGGTCAGATCGTGGTGCTTGGCAACCGCCAGC
AGGGCCTGCCGGCGGTGTGCCGACATCGTCGCCGTGGTCGGGTTCTGGATGGTCGGTACC
AGGTACAGCAGGCGCGGGCGGCGTAGCTGGCAGGCCTCTTCCAGCGCGTCGGGCAGCATG
CCTTCGGCGTCCATCGCCACTGGCACCACACCCCGCTGCAGCACGCGCGCGGCGGCCAGC
AGGCCCGGGTAGGTCAGCTGCTCGGCGGCGATCAGCTCGCCCGGCTGGGTGCGGGCCAGG
ATCAGTGCGCACAGTGCGGTCTGCGCGCCGGGGCAGATCACCACCTGGTCGGCACCCACC
GTGCCCAGCACCGGTGACAGCCACTGCACGGCGGCGGCGCGGTCCTCGCGGGTGCCGGCG
CCGACGTGGTAGCTCATCAGTTCGCCCTGGCCCAGCTGCTGGCCCACGTGCTGGAAACCG
GCCTCCATGCCCTGTGCGAACGGCGCGCTGCCCAGCAGCGGCGGGATGTTCATGCTCAGG
TCCACCGAGGTGCTGCGGTTGCCGGCCGACAGCGCGATGAAGGTGCCGCCGGCGCCCTGC
GCATCCAGCAGGCCAGCCTGGCGCAGCTCGGCAAAGGCCCGGGTGACCGTGGTCAGGTCC
ACGCCCACCTGCTGGGCCAGGTCGCGCTGCGGCGGCAGCCGGTCGCCCGGACGCAGCACG
CCGTCATCCACTGCCTCGCGCACCTGCTGGGCGATCTGCAGGTACAGCGGGCCAGCGCCC
TCGCGGAAGGGGCGAACCCAGGTGCGATTGGGGTGTTTCAGGCGGCGGCCGGCGGCAGGT
GGCGTCATCGGTCAGTTTTCCATACGTGCAGATGCACAAGTCCATACAATCATGTATCTT
GTATGGGCTTGATTGGAGTGGATCGCTCTCTTGTAGGCGACCTCGTACCCACAGTGTAGC
CGCTCCACGCCCGGGCGCTGCGCGCAGGCGAGCCGGTCAAGCGCGCTTCTTCAACAGGGT
TGACCTCCAATGAATATCTGCTGGAACCGCATCCGCCTGGCGCTGGTCGCCCTGGCCTGC
GTCGGCCTGTCGGGCTGTGACTGGGTGCTGCTGGATTCGAAGGGCATGGTCGGGCTCGCC
CAGCGCGACCTGATCCTGATCTGCATCGGCCTGATGCTGATCGTGGTGATACCGGCCATC
GTGCTGACCTTCGTATTCGCCTGGCGCTTCCGCGCCGGCAACACCAAGGCGAAATACACG
CCGGACTGGTCGCATTCCACCAAGGTGGAGATCGTGGTCTGGGGCGTGCCGCTGCTGATC
ATTGCCGGCCTGGCCGTGATCGTGTGGAAGTCGACCCACGAACTGGACCCGTACAAGCCG
CTGGACGTGGCCGGTGAGCCGCTGCACGTGGACGTGATCGCCACCGACTGGAAATGGGTG
TTCGTATACCCGGACCTGGGCATCGCCACGGTCAACCAGCTCAACTTCCCGGCCAACCGC
CCGCTGGCGTTCAACATCACCTCCAACTCGACGATGAATACCTTCTTCATCCCGCAGCTG
GGTGGGCAGATCTACGCGATGGCCGGCATGCGCACGCAGCTGCACCTGATCGCCAACGAG
CCCGGCCAGTTCCGTGGCATGTCCGGCAACTACAGCGGGCATGGCTTCTCGAACATGAAG
TTCATTGCCACCGCCAGCAGCAACGAGGAGTTCGAGCGCTGGGTGGCCGAGGTACGCAGC
GCACCACAGGCGCTGGACTTCAACCAGTTCAAGGCGCTGGCCGCACCGTCGAAGAACGCG
CCGGTGCAGCACTTCTCCAGCGTCGAACCGCTGCTGTTCAAGAAGGTCATCGACCAGTTC
ATCGGCGTCGGTGAGAACACCGCTGCTGCGTCCCCGGCGGGTGCTGCCGGTGGTGCCCAG
GTTTCCCAGGAGTAACGAACATGTTGGGTAAATTGACGTGGGAGGCCGTGCCGCTGCACG
AGCCGATCGTCGTGGTCACGCTGGCGGCCATGGTGCTGGGTGGCCTCGCGCTGCTTGGCG
CGGTGACGTACTTCAAGCTATGGGGCGTGCTCTGGCGCGACTGGTTCACCACCGTGGACC
ACAAGAAGATCGGCATCATGTACGTGGTAGTGGCGCTGGTCATGCTGGTGCGTGGCTTCG
CCGACGCGCTGATGATGCGCGCGCAGTTGGCCGCGGCCGGGCCAGGCAGTGATGGCTTCC
TGCCACCGGAGCACTACGACCAGATCTTCACCGCGCATGGCGTGATCATGATCTTCTTCG
TGGCCACCCCGTTCGTGGTCGGCCTGATGAACATCATCGTGCCGCTGCAGATCGGCGCAC
GCGACATGGCGTTCCCGTTCCTCAACGCCTTCAGCTTCTGGATCTTCGTGGTTGGCGCTG
CGCTGATGATGATCTCGCTGGGCGTTGGCGAATTCGCCATGACCGGCTGGGTCGCCTATC
CGCCGCTGTCGGGCATCGAGTTCAGTCCGGGCGTAGGCGTGGACTACTACATCTGGGCGT
TGCAGGCCTCGGGCATCGGCACATTGCTGACCGGCGTCAACCTGTTCATCACCATCCTGC
GCATGCGTGCGCCGGGCATGACCCTGATGAAGATGCCGGTGTTCACCTGGACGGTGCTGG
TCACCAGCGTGATCATCATCGCCGCCTTCCCGATCCTGACCGTGGCGCTGGGTGCGCTCA
CCCTGGACCGCTACCTGGACTTCAACTTCTACACCAACACGTTGGGTGGCAACCCGATGA
TGTACGTGAACCTGGTGTGGGCCTGGGGCCACCCGGAGGTGTACATCCTGGTGCTGCCGG
CGTTCGGCATCTTCTCTGAAGTCACCGCCACGTTCGCGCGCAAGAAGCTGTTCGGCTACA
AGTCGATGGTGGGCGCCACGCTGGCGATCGGCATCCTGTCGTTCATCGTCTGGCTGCACC
ACTTCTTCACCATGGGCTCGGGTGCCAGCGTCAATGCCTTCTTCGGCATCATGACGATGA
TCATCGCCATCCCCACCGGCGTGAAGATCTTTACCTGGCTGTTCACCATGTACGGCGGCC
GCGTCGAGTTCAGCGTACCGATGCTGTGGACCATCGCCTTCCTGGTCACCTTCACCATCG
GTGGCATGACCGGCGTGCTGCTGGCCATCCCGGGCGCGGACTTCCTGCTGCACAACAGCC
TGTTCCTGGTCGCCCACTTCCATAACACCATCATCGGCGGCGCGCTGTTCGGCTACCTGG
CCGGCTTCGCCTACTGGTTCCCGAAGGTGTTCGGCTTCACCCTCAACGAGCGCCTGGGCA
AGTGGTCGTTCGCCTGCTGGGTGATCGGCTTCTACCTGGCCTTCATGCCGCTGTACATGC
TGGGCTTCATGGGCATGACCCGCCGCATGAACCAGTACGACAACCCGGCGTGGACGCCGT
ACCTGATCGCCGCCTTCATCGGTGCACTGTTCGTGTTCGCGGGCATCATCCTGATGCTGG
TGCAGATCTACGTGAGCGTGCGCGACCGCAAGCGCAACCTGGACCTGACCGGCGACCCGT
GGAACGCACGCACGCTGGAATGGGCCACGCCGTCGCCGCCGCCGTTCTACAACTTCGCCG
TGGTGCCCAAGGCCGATGAGCTGGATGCCTTCCACGAAGCGAAGAAGCGCGGCCTGCCGC
CGCCGCCGAAGACGTACGCCCCGATCCACATGCCGAAGAACACCGGCGTGCCGCTGATCC
TCAACATCTGGATCCTGGTGCTGTGCTTCGCCCTGGTCTGGCACATCTGGTGGATGGCCG
CAGCCAGCTTCATCGCGATGATCGTGACCCTGATCGTGCGGTCCTACGACGAGGACGTGG
ATTACTACGTCAGTTCCGAAGAGGTGGCGCGCACCGAAGCGGCCAACCTTGCCAAGCTGA
AGGAGGTACGCGCATGAACCTGTTGACCCGCCCGGAGCTGGCCAGCGACACGCAGGCGCA
CGAGGACCACCGCGAGCACGACCATGGCCACGAACAGGGCGGCATGAAGGTGTTCGGCAT
GTGGGTGTACCTCATGTCCGACCTGGTGCTGTTCGGTTCCCTGTTCGCCTCGTACGCGGT
GCTCAGCACCGCCTACGCCGGCGGCCCCACCGGCAAGGAGCTGTTCTCGCTGCCGTTCGT
GATGGCCGAGACCTTCCTGCTGCTGGTCTCCAGCATCACCTACGGCCAGGCCGTGCTGGC
CATGCATCGCCACGATGCCTCGGCGGTGCTGCGCTGGCTGGGCGTGACTTTCGTGCTCGG
TGCCTCGTTCATCGGCATGGAGATCTACGAGTTCTCGCACCTGATCCACGAAGGCGCGGG
CCCGAGCACCAGTGCCTACCTGTCGGCGTTCTTCGCGCTGGTCGCCACCCACGGCCTGCA
CGTGGCCAGCGGCCTGATCTGGATGGCGGTGGTCATGCACCAGGTCTACCGCCGTGGCCT
GACCCCGACCAACATCACCCGCGTGTCGTGCCTGAGCCTGTTCTGGCACTTCCTGGACCT
GGTGTGGATCTGCGTCTTCACCTTCGTCTACCTGATCGGAGCCTTCTGACATGGCCCACG
TCGAAACCTCGCGCGCCGGCAATGCGCACGGCTCCACCAAGTCCTACCTGATCGGCTTCG
TGCTGTGCGCGCTGCTGACCGTGGTGCCGTTCGCACTGGTGATGAATCCGGTGCTGTCGC
GGCCGCTCACGCTGTTCCTGCTGGTCGGCTTCGCAGTGGCGCAGATCCTGGTGCAGCTGG
TCTATTTCCTGCACATGGACCGCAAGTCCGAAGGTGGCTGGAACCTGGCCAGCTTCGTGT
TCACCCTGGTGATCCTGTTCATCGTCGTCGCGTTGTCGGTCTGGATCATCTGGAGCATGC
ACTACCACATGATGATCAACTGAGCTGGCGAACCGTGAAAGGCATTGCGTTCCCCCATCG
TGGCCTGCGCCTGGCCGCAGGCCTGCTGCTCGGCCTGCTGGCCGGCTGCAGCGCGCAGTC
GCGCATGGACTTCTATGCGAAGGACATCGCCTGCGAAGAACTTGGCCAGCAGTGGTCGAT
GCCCGACAGCCGCGGCACCGTGCGCGGCCCGAAGGACCTGCAGGGGCAGGTGACCTACCT
GTTCTTCGGTTTCACCAGCTGCCCGGACGTGTGCCCGACCACGATGGTCGAGCTGAGCCA
AGTCAAGCACCTGATGGGCAAGGATGCCGATCAGCTGCAGGTCGTGTTCGTCAGCGTCGA
CCCGGCCCGCGACACGCCCGAGGTCGCGCGCACCTATGTGGAAGCGTTCGATCCCAAGGC
AATCGCGCTGGTTGGCAACGATGCGCAGCTGGCCGCGATGGCCAGCGATTTCAAGGCGTT
CTACCAGAAAGAGCCCGGCCAGGTACCGGATACCTACACCATGAGCCACATTGCCGGTGG
CTACGTGTTCGACCGCCAGGGCCGCCTGCGCCTGTTCGCGCCGTACGGCATGCCGGTGGA
AAAGCTGTTCTCGGACGTGCAGCGCCTGCTGCTCGAGCCCGGCCATCCGGCCGCCGGCAA
CGACGCACTGGCCAGCTGCCACCTCAAGCACAGCGGCACACTGGCCGCGCGGTAACGCCG
GTGGGTGCCAACCTTGGTTGGCACGTCCGAATCTGCTCCTGGTAGATGCCAACCTTGGTT
GGCACAGCTGTAGAGCCGAGCCCATGCTCGGCGCCGCGCGCACCGCGCCTGCGGTACCCC
ATAGACAGCAGCCGAGCATCGGCTCGGCTCTACACGCGCGCGGCCCCGGTGGGTGCCGAC
CGTTGGTCGGCACACCCCCACACCAATCCCCGGCCGGCCAGGAGAGCCAGCCGGCCGGGG
CACCGCTCAACGCCTTACTTGGTCTCTTCCCACTGCACCACGTCCGGCTCGGTGGCGCGG
ATACCGGCGGTGGACAGCAGCCTGGTGGTCGCATCCAGTGCCGCGTTCACCGACGGGTAC
TCCACGATGGCCTGGCCCGAAGCCTTCGACACCTTCACCACGGTGCCACCGGTGGCCGTA
GCCGCGCGCTGGGCCGATGCTGCATCGGTGAAGAACACCTTGACCCGCGAGGTCGCCACC
ACCGGCGCTCCGTCACGGGAGACCGCCGCCGCGAACTTGCCGGCACCGGCATCAGCAGGC
GCCGCCGCGGCGCCATCCAGCGAACGCTTGGTACGCGAGCTGGTGGTCGCCGCCGCCTGC
GGGGTGATCGTGAACTGGCCGCCGCTGGCCTGCTTTACCGTTGCCGAGGGCGACAGCTGG
AAACGCGTGCCGCCCACATCGAACGAGCGGCCGGTAGCGGACGCCTTCAGTTCCTGCGCA
TCCACGGTCGACAGGGTCCTGGCCGGAGGGGTCTGCCCCGAGCTCTGTGCCCAGGCAGGG
AAGGTCATCGCCGCGAAGGCGAGCGTGCTCAACAGAATGGTGGTCTTCATCATCAGTGCC
CCAGAACGCGGATCTTGAAGAATTCGAGGTTGCCACGCGATGCAGCGGTCGCGGCCTGCC
CCATGTCGGTCACTTCCAGCGTCCAGGTGCCCGTGGCGTTCTCATCCAGGAAGGCATTGC
TGGACAGCAGGTCCCAGCTGGTGAAGTTGCTCTGCGCGCCACCCGTGCCCGAACCGATCG
CGGTGAACGCCGGTTGCACCACGCTGCGGGTACCGCTGGGTGACACCAGCACGAACTGCA
GCTGGCGCGTGTTGCGGTGGTTGACCCGGAAGCCCAGCTGCACGCTTTCGATGTTGCGCG
CGCCGTTGGCCAACTGGAAGGTCAGGCGTGCAGCGGCGGCCGAGGTGTTGCCGATGGCCA
CGGTACGCGTGGTGTTGCGCCAGCCGCTGTCGACCAGCGCACCGAGCGACTGGAAGTTCT
CGGCCACCTGCACCGCGCGTGCAGCGTTGACCACGCCGAAGCCATACCAGTTGCTGTAGG
CACGGCCGGCAGCATTCACCGTCCAGCCTGGCACCAGCGTGCGCCCGTCGGCCAGCGTCA
CCGCCGGCTGGTTCGGGTGGTTGCGGGTGGCGGTGGTGGCCAGGATGTACTTCACATCGC
GATAGGACAGGTTCGGATTGGCTTCCAGCACCAGTGCCGCCACGCCCGAGACCATCGGCG
CTGACGCCGAGGTGCCGTTCATCTTGGCGGTGTAGTTGCAGGTGCTGTCGATGGCCGACA
GGTTGCTGTCCAGCGTGTTCTGGCGGTTGGTGTTCTTGTTGCTGCCCTGCGCGCACCCGG
TCACGTCGGTGGTGACGATGGCCGGGTCGTAGGCGCGTGCCACCAGGCCGGGGGCGTACT
GGGCCTGCAGGCCGTATTCGCCGCCGAAGGCCGACACCCACAGCGCCGAGCCGGTGGAGG
AATACGACGAGCGCACGCCATCGGCACGCACCGCGCCTACCGTGATCACGTTGAAAAGGT
TGTTGCGCGGATCACGGCCAGCCGGCACGCAGCCGGTGTTGCGGTTCTTGGTGTCGGTGG
TGCAGACATCCTGGGTCTGGCTGATCGAGGCATTGTTGAAGTTGTTGCCCGCCGACTTCA
CGTAGATGCCGCCGCGGCCACCGCGCGTACCCGACAGTGCCTGCTCATACGAACGAATCG
TGTTTTCGCTGTACGCCAGCGGCAGGTTCGGATTGCCCGGGCCGGCGCCCCAGCTGTTGT
TGAAGACCTGCACGTCGGCCGATTCCGCGCCGTCCCACCAGGCGTACTCGATGTTGCTCT
GCTGGTTGCCCAGGGCTGAGCGCGAAATCGGATTGAAGCCCTTCAGCGTCGCCGCCGGCG
CCACACCACGTACGCCCAGGTTGTTGGCGCCCACCGCGCCAGCAATGCCGCCGACCATGG
TGCCGTGGTTGTCGACATCCGGGTTGGTCGGGGTGGGGTTGTTCGAGCCGTTGATGAAGT
TCTTGCCGGCCACCGCGGCCACGTTGGCGGCCAGGTCCGGGTGCGCGATCTGCAGGCCAT
CGTCGACGATGGCGATGGTGACGCCCTGGCCGCGGATGCCGTTGCGGAACAGGCCATCCA
CGTTCAGGTCGTTGCCGGCCACCGGCAGGGTGTCAGCCGGGACCGTCTGCCCGGTGTTGA
GCAGGTGCCACTGGATACCCGCCAGCGGATCGGCCTGTTGGGCCTGGGCGGTGACGGCCA
GGCTGCCCAGCACCAGGGCAGTGGCAAGGGCCAGGCGCGCAGAGCGCGGTGGCGCGGAGC
GTTGCGTGTGTCGCTTCATACACGAATCCTTCTGTTGTGAATCGGCATGGCAGGACGGCG
GGGCGGAACTGCCCCATCGCAACGAGCCAAACGCGACACAACGGAGAACCCCCTACCTCT
TCACATCCGCAATGTACGAATATGCAAATTGCGTCACAAACACTTAGTACGTCAGGTTAT
GACAGGGCGCGCGAATGCCTTCACGCCATCTTCGCGCGCTTGCTTCGGGTGCGGGAAACT
CGGGTAACCACATGCAGGTGAAGACACATGAAGAAGGAACGCCAGCGTGCACGTGCGCGC
GCAGACCAGACCCCGCTCTCGGTTGCCGCCATCCGCAAGGTGGTGCTGTCGATGTACCAC
CGTCGCCATGATTACTGGACCGATGCGGATATCGCCGAGCTGCTGCCGGCGCTCGCCACA
TTCAATATCACCACGATCAAACAGTTGCGCTTGATGATGAAGCGGCACCGACGCGCGCTG
CTGCAGGAGGAAAGAGTGAAGATGCGTAGGGCGCAGACACTGCACCTGCTGGCTGAGGAT
GGTCCCTGTGGCATCGATGTACACGCCAATACCAGCTACTACGCCATCGGCGGCCTGGTC
CGCACCAGCATGGAACACGAATTCGGCTTCGAGACGATGCTGCCCTTCCACGCGGTGCGC
GAGGACGAACCCGCGTAGTGCGGTGCCTGCCCGGTGGGTGTGGCAGCGCCGCCGGGGCGT
CATCGCGCGCCCTCACATCGCGCTGTGCTACTACAGCCCGTGCACCCTTCCGCACGGAGC
ACGATGATGGTCAATCCGCTCGCCCAGGCCCATCGCGGCCTCGGCACCACGCTGTTCAGC
CTGTTGAACCCGATACCCTTCGGCTTCTTCGTCGGTGCACTGATCTTCGACGCGATCTAT
CTCAACAGCGCCGAGGTGATGTGGGGCAAGGCCGCCGCTTGGCTGATCACGTTCGGCCTG
CTGATCGCCATCGTGCCGCGCCTGATCAACCTGTTCGCGGTCTGGCGCCGCAACGGCACG
GCCACCCGCATCGACCGCATCGACTTCTTCCTCAACCTGGTCGCGGTGGTGCTGGCCATC
TGGAACGCCTTCGTGCACAGCCGCGATGCGTATGCCGTTGCTGTGCCGGGCACGATCCTG
TCGGCGCTGACCGTGGCCCTGATCGCCCTGGGCCTGATCCTGTTGTCATTGCAGCCGCCG
GTGCTGCAGGGAGGTCGTCATGGCTAAGCACATCCTGCCCACCGTGGCCGCGCTGGCACT
GGCCGTCACCGTGTCGGCCTGCGCCGGCAAGGCCGAATACCATCCGGCCGACCAGTCGGG
ACCGCAGCCGCCACTGCCCAAGCCGGCCAACTTCCTGATGCCGCCGATGCAGGTGCCCAA
GGGTGTGGGCTGGGCCGACGGCCAGGCCCCCACGGTGGCCGAAGGCCTGAAGATCGAGCG
CATCGCCGCCAACCTGCAGCACCCGCGCCGGCTGCTGACCCTGCCCAACGGCGATGTACT
GGTGGTGGAAGGCAATGGCCCCGGCGAAGAGCCGGTCACCACACCCAAGCAGTGGATCGC
CGGCAAGGTGAAGGCGCGCTCGGGCAAGGCCGGCAAGGGCGGCAATCGCGTCACGCTGCT
GCGCCGCTCGCCGGGCACCAACACCTGGACCCAGCACGTCTACATCGAGGGCCTGCATTC
GCCATTCGGCATCCAGCTGATCGGTGACACGCTGTATGTGGCCAACACCGGCAACATCAT
GCAGTACCACTACGTGCCCGGCGAAACCCGCATGTCCGACAAGGGCCGCGAGTTCACCGA
CCTGCCCAGCACCATCAACCACCACTGGACCAAGGAACTGCTGGCCAGCCGCGATGGCAG
CAAGCTGTACGTGGGCGTCGGCTCCAACAGCAACATTACTGAAAATGGCCTGGCCGTCGA
ATACCGCCGCGCGGTCGTGCTGGAGGTGGACGTAGCCACCCGTGGCAGCCGCATCTTCGC
GTCGGGCATCCGCAACCCGACCGGGCTGGACTGGGAGCCGAGCACTGGCCAGCTGTGGGC
CGTGGCCAACGAGCGTGATGAGATCGGTGCCGACCTGGTGCCGGATTACCTCACCTCGGT
GAAGGAAGATGGCTTCTACGGCTGGCCCTACAGCTACTACGGCCAGCACGTGGACGAGCG
CGTGCAGCCGCAGCGGCCGGACCTGGTGGCCAAGGCGATCGTGCCGGACTACGCCATCGG
CTCGCACGTGGCACCGCTGGGCCTGCTGTTCTACACCGGCCAGGCACTGCCGGCGCAGTA
CCACGGCGGCGCCTTCATCGGCGAGCACGGCAGCTGGGACCGCTCGCCACTGAGTGGCTA
CGAAGTGGTCTACGTACCGTTCAAGGACGGCAAGCCGACCGGGCGGCCGCAGACCGTGGT
CAGCGGCTTCACCTCGAAGGACGAGAAGACCCTGATGGGTGCGCCGGTGGGCATGGCGAT
GGACGCCGAGGGTGCGCTGCTGGTGGCCGACGACGTGGGCGACGTGGTGTGGCGGGTGTC
GGCGAAATAGCTGTGTAGCGTCGAGCCACGCTCGACTGCTGTGGATCCGGCCTTTGTAGA
GCCGAGCCCATGCTCGGCTTACGCGCGCAGCGCGCGGGTTTCCGTGCACCGAGCGAACAG
CAGCCGAGCATGGGCTCGGCTCTACAGTTCGGCGGTACTGCTGCGGAACCCGCTGAACAC
CGATTCGGCGGCAAATCCCACGCCGCCCAGCAGCACGCCGAAGTACACCACCGTGGCCAC
CACGAAGCCGTAGCCGGCTGCCACCGCCGCACCATCGCGCTGGATGAAGCCAATCGCAAA
CGACATCAGCGCCAGCGCCGGCAGCGTGTTGCTGAAGGGAATCGGCCCGGCCGGCGCCAT
CAGCAGCAGGGTCGCGAACACCAGCATCAGGTTGTTCAGGCGCATCATCTTCTTCGAGCG
CACCATCACCGCCAGCCGCATCGGCCGCGACAGCCGCTCCATGCGGTGCACCCATTTCAG
CGCACGGCCCAGGTTGGCCTTCAGCTTTTCGGTGGCGATCCCGCGGCGCGCCAGCTTCTG
CGGCACCCACAGCGGGCGGTTGCGCACCCGGCTCAGGCCGATCAGCAGGATCGAGGCGCC
AAACACCGTGCTCAGCCCGGGAATCGACACCGGAATGATGAAGATGGCCGAGAGCAGGAT
CACGACCAGCAGCAGGCCCTCATCGCCCAGCGCGCTGAGCAGGGTGCCGACGCTCACCTG
GTCGCCGGGCAGCTCGTCGATCATCTGCTCGATCTGCTGGGCCAGGGGGGCGCTGTCGTT
GGTTTCGGGGGCACGGTAGGTCATGCGTCGCAAGGTTCTCCAGGGAAGGGCGGTCAGCGG
GCCGTCCTGCGGTGGGGGACGCACAGGCTCCTGCAGTATCCCGGCCAACGTGGGCAAAGA
GGTGAACCGGGCATGAGGGGGTAAACTGGCGTGCCCCGCACGAGTTGAACGCAATGGACA
TGGGCCGCAGGCAATCGACCATCGAACTGGTCGCCATCGACATGGATGGCACGCTGCTGG
ACCCGTCGCACCAGCTCACCCCCCGCGCCAGGAAGGCCATCGCGCAGGCGCGGGCGCTGG
GCGTGCACATCGTGCTGACCAGTGGCCGCCCGGTTCCGGGCCTGGCGCCGTACCTGCACG
AGCTCGGCATCACCGGCAACGACGACTACTGCATCGCCTGCAATGGCGGCCTGGTGCAGC
GCATCGGCACGCGCGAAACCGTGGTCGAGTACCCGCTCAGCTTCGACGACTTCCTGTTCT
GCGAGCAGGTCGCCCGCGACCTGGGCGTGCACTTCCAGGCGCTGGACAGCCAGCGCATGT
ACACGCCCAACCAGGACATCAGCTACTACACCGTGGCCGACTCGCATCTTTCGCGGATGC
CGCTGTCGTATCGCCGCGTGGAAGACATGGACCCGTCGATGTCCTTCATCAAGCTGATGA
TGATCGACGAACCCGAGGTGCTGGACGCTGCCATCGCGCGCCTGCCCAGCGCGCTGACCG
AGCGCTTCGCGGTATTGAAGAGCGCGCCGTTCTTCCTGGAAGTGTTCGACCACCGCGCCG
GCAAGGGGCCGAGCCTGCAGAAGTTGGCCGAGCACCTGGGCATCGACCGCGCCAACGTGA
TGGCCATCGGCGACCAGGAGAACGACCTCACCATGCTGCAGTACGCCGGTACCAGCGTGG
CCATGGGCAATGCCATCGATGCGGTGAAGGCGGTGGCGCGGTTTGAGACCAGCAGCAATG
CCGATGAAGGCGTGGCGCGCGCGATCGAGCGTTTCGTCCTGCAGTAACCGCGCGTCTCTA
TGCTCTGGTAGCTGCCAACCTTGGTTGGCACACACAATCGGCAAGCGCCGACCAAGGTCG
GCCTCTACCAGGCCCCATTCGCCCCGGTAGGTGCCAACCTTGGTTGGCACACGCAGGCGG
CCAGCGCCGACCTGGGTCTATACCCACGTATAGCCCACCCATCCCCACCGCCATCGGCGC
TGTACCACCGCGCAATGGCGTATGCGGCAGCGCGATGCAAGAATTTCGCACGTCGAAATC
ACGCCATCGAATCCTGCGGCAGATGATCGTCTTCCTCTGCTGACCGGCGCGCACCGCGCC
GTCGCTCTCTCAACGCAATCGCACCGCCAGCCAGGGCGCCGACACCGGCGCTGCAACGCG
CTGGGCGTGCGCCTGCGCGGCTCTCTCCCTGCACCCTGGATCTACTGCCATGAACACCCC
ACCCACGACGCGCCTCGCCCTGGCCATCATCGCGGCCATCACCGCACCTGCGTACGCTGC
AGAAACGCAGGACGCCGCGCTCGACACGCCCACCACGCTCAACGCCCTGCAGGTCATCGC
CACGCCGCGCGGCGCGGCCGTGGCACCGACCCAGGTGGTCGGTCCCAACCGCTACATCAT
CAAGGCCGAGGACCTCGACGCGATGGTCACCGGCAACAATGGCCTGGCCATGCTGAAGCA
GGTGCCGGGCGCGAGCTATACCGCCACCGATGGGCTGGGCCTGGATATCTCCGCCACCAG
CCTGTTCGTGCGCGGCTTCCGCATGAACGAAATGGGCATCACCTTCGAAGGCGTGCCGCT
GAATGACAACGGCTTCCTCTCGCTTACCGGCACCAGCGTGGTGAACGTGGGCGTGCCCGA
TGGCATCGGCGCGATCACGGTCAGCCCCGGTGGCGCACCGGTCAGCGTGTTCTCCAGCAG
CGTCAACGGCGGCAGCTTGGAATACCGCCTGCGCGACCTGCAGGACACGCCCAGCCTGCG
CGTGAAGCAGGGCGTGGGCAGCAACAGCACGCTGGTCACCACCGTATCCGGGCAGAGCGG
CCAGCTCGGCGAGCATGGCCCGAAAGTGCTGGTCGACCTGCAGCGCGTGTCCGCCGACAA
GTACCAGGGCGAGGGCACGCAGAACTTCCTGCGCGGCGACCTGAAGCTGCAGCAGGACGT
CGCCTGGGGCGATGTCACCGTGTTCCTGTCCGACAGCAAGGCCAAGGTCTGGGGTTACAA
CAACATTTCCTTCGACATGATCCGCAAGCTGGGCTGGAAGGCCGACATCTTCTACCCGGA
CTACGCCTGGGCGTATTACGTGGCCTCGCCGGAGAACGCAGACAAATCCTGCGGCGCCTA
TACCTGTGGTGAACTGTCCGGGCTTATTCCCTACGACACCGGCCAGAGCACGCGTGACCG
CGTGTCCTCGATCAACCACCGCTTCCAGATCAGTCCGGCGCTGAGCGGCAACGTGCAGCT
GTACAACGCCAACAGCCACACCCAGGCCACGCTGACCGACCCGAACGTGCCGTCGCCCAA
CGGCGCGCCGTTCTCCGAACAGGTGCAGACCCCGCGCCTCAACCGGCTGGGCGGCATGCT
CAACCTGCAGTTCGAGACCGGCGCGCACACCGTCACCGCCGGCTTCTGGCAGGAGAAGAG
CAAGGCCGCCGCCAAGACCGAGTGGTACCAGCAGCCGCTGCTGGGCGAGGGTCCGCCGCT
GAAGGCCACCGGCCCGTTCGATGTGTACGGCCCCGCGTTCAAGACCGACAACGCATCGAG
CTGGGTGACCCGCTCGCGCCAGTTCTACCTGCAGGACGACATCGTGCTGAACGACACGCT
GAAGCTGGGTGTCGGCTTCAAGGCCGTGGACTTCCGCACCCGCGGTGGCGGCCTCGGTGA
TGCCAAGGACCGGCCGGTGAACGGCACGCTGCGCGCGAAGAGCAACTTCCTGCCGCATTT
CTCGCTGTTCTGGAGCCCGACCGAATCCACCGATGCCTTCATCGACCTGGCCAATACCAT
GAACGGCTACCGCGTGGCCCAGCGCGGCAACATCGGCTACACCGCCTCGGCGTGGACCAT
CACCGGCCAGGAGGAGTTCGATCGCGTGGCCGGCACGCTGCGCCCGGAGAAGAACTGGAA
CCTCACCGTGGGCGCATCGCATCGCTTCGACCGGCTGACGATCACCGGCGACGTGTTCTA
CAACGACATCCGCAACCGACTGCTGTCGGCCGCCATCGGCACCCAGTTCGCACAGATCAA
CACCGTGCGGCTGATGCCGAAGATGCACGTGATCGGCGCCGACCTCGGCATCACCGCCGA
CCTGACTGACCACCTGCAGTTCTATCAGGGCGTGGCCGTGGCCCGTTCGTACTACGACAG
CGATTTCGTGGTGGGCGACACGGTGTACCCGATCAAGGGCAACGCGCAGCCGGGCTACCC
CCAGATCTCGCTGGTCAGCGACCTGTCCGCCCACTTCGGTGACTGGCGCTTCGGTGCCAC
CAGCACCTCTTACCTGCGCCAACCTTTCACCTACGAGAACGACATCCGCGTGCCGACGTT
CTGGCAGGTCAACACCTATGCCGCCTACCGCTTCGGTGCCGACAGCGCCGTGCCCGGCTT
GGAGCTGCGGCTGGACGTGAGCAACCTGTTCAACCGCCACAACATCGGCACCGCCACCAT
TGCCGGCTCGTCGTTCTCGGGGGATTACCAGACCCTGCAGCGCAGCGCGCCACGGCAGCT
GATGTTCAGTACCTCGATGGCGTTCTGAGGCGATGAGGGTGGGGTCAGAGCCCTCTGCTG
CGCAAAGGGATCCGACCCCGCAGCCACCCCGTGATCGGCGTCAGACCCCTTTGCGCAGCA
AAGGGCTCTGATCCCCAAAACCCGCCTAGAAACCCGCCTTGCGCAAACAACAGGGGTTTT
CTGGCGGCGACGCAAGGTTCCCACAATGTTGCTGGGTCATCCTGTTGGCATGGCACAGCA
CAACCCGCGAACCCCGTTGTTCGGCATCCGGGGCCCAGGACGGCCCCGGCAGGCTCTGTC
CGTGGCGCCGGCGATCGATCTGCAGGGCGAGTACCAGTTCTGGCAGGTCTACGAACGCGT
GGTCCGCCCGCTGCCCGGCGGTGGGCTGCGCCGGGCCTGGCTGGTGTGCCAGAAGGTGTA
CCGGGACCGCCTGCGGTTCCCGCATGACACCCGTGAAGCCGCGCTGGCGCGTGTGCTTTT
CGGCAGCAACAGCACGCCCGAGCGCGCAGCCGAACTGCAGGACCTCTTCGGCCTTGTCAG
CCGCCGCATGGCGTCCGTTGCCGTCCGGCGACAGGCGCCCATCCTGGGAAAGTGAATCAC
TGGCCAGGAATCGACACGCGTTGATGGCTTTCTCTTGGTCCGCCTGCTTTTGGCCTATTC
TGGGGCGGGCTGGTAAGGACGGGAAACGATGGAAATCAGACGATCTGCACGCCTTGTGAT
CGTTGCTGAGGATGCGGTGTTGCTGTTCCGGTATCACGATGAACACCACGCTCCCTTCTG
GGCTACACCGGGCGGGGAGCTTCTGCCCGGGGAGGGATATGCGGACGCCGCACGGCGTGA
GCTCAGGGAGGAGACCGGATTGGATCTGCCGATAGGCGTGCGGCTGGAAAAGCGCGATGC
CATCTACGCGGTCGCCCGATCAACGCCCGCGCGATGGCTGGAAGAATATTTTCTGGTCCG
CAGCCCCAACCAGCCCGACATCCAGCGTGACGGGTGGACGGAGGAGGAAAATGCCACGAT
CAGGGCGTGGAAATGGTGGCGCGTAGAAGAGATGAGAGAACAGCCTGCTTCCCTGTTCAA
GCCGGAATGGCTGCCGGATCTTTTTGAACGTGTGCCCGCATGACGCGGCCTGATTCTGCC
CGCTGCGATTACGTGCTCGCCTTCCCCCGGTCCAGCTGCCGGTAGCCAATGGCCTCGGCC
AGATGCGCCGTCTGGATCGTTTCGCAACCCGCCAGATCGGCAATCGTGCGCGCCACCCGC
AGAATCCGGTGCATCGCCCGCGCCGACAGCTGCAGGCGCTCGATGGCCTGTTCCAGCATG
TCCTGATCTGCCTCGCTCAGTCGGGTACAGGCCCGCAGTGCCGCCGGCGGCAGATGCGCG
TTGAGCCCGCCACGCACCTGCTGCTTGGCATGGGCGGCTTCCACCCGTGCACGTACCGCC
GCACTGGGCTCCCCCAGCGGCGTGCTCTCCCGCAACTCCACTGCGTCCATACGGGCCACA
CTGATATGCAGGTCGATACGGTCCAGCAACGGGCCGGACACGCGCGCACGGTAGCGGTTG
ATGCGCTCATCACTGCACAGGCAGCGGTTGCTGCGGTCGCCAGCCCAGCCGCAGGGGCAG
GGATTCATCGCCGCCACCAGCTGGAATCGCGCTGGATACTGCACGCTGCGTGCCGCGCGG
GCGATGCGGATGTGGCCGGATTCCAGCGGCTCTCGCAGGGTCTCCAACGCACTGCGGTTC
CACTCCGGAAGCTCATCCAGGAACAGCACGCCGTGATGGGCCAGCGAGATTTCGCCAGGG
CAGGGCGGATTGCCGCCACCCACCAGCGCCGCCGCGCTCGCACTGTGGTGCGGTGCCCGG
AAGGGCCGCTGCCGCCATCGTCTTGGGTCCAGCCCTTCGCCACTCACCGAGGCAATCGCG
GCCATCTGCAACGCCTCGGCTTCCTCGGTATCCGGCAACAGGCTGGGCAGGCGCGAAGCC
AAGAGCGTCTTGCCGCAGCCAGGGCTGCCGATCAGCAGAAGGTGATGACCCCCCGCTGCG
GCAACCTCCAACGCGCGCCGTGCATGCGCCTGCCCCCGCACGTCGGCCAGATCGGGCAGG
GGCAACGGTGTCGTGTCCACGCGCTCCACGGGCGGCAGCAGGCGCGGATTGCCCAGACCG
GCACAGCACTCCAGTAGCGTGCGCGCCACGCGCACATCCGCGTGCTCGGCCAGCGCCGCC
TCGGCGGCATTGCCGGGCGGCACCACCAGGATGCGGCCGGCATCAGCCGCCGCAATCGCA
GCAGGCAGCGCTCCGGCCACCGGCCGCAGTTCGCCGGTCAGCCCCAGCTCGCCCAGGAAC
TCGTATTGCAGCAGCGACTGCGGATCGACCTGGCCACTCGCGGCAAGAATGCCCAGCGCG
ATGGCCAGGTCGTAGCGCCCACCTTCCTTGGGCAGGTCGGCAGGCGCGAGGTTGAGCGTG
ATGCGCCGCTGCGGAAAGTCGAAGCGTGCACAGAGCAGCGCGGCACGCACGCGCTCGCGC
GATTCGCGCACGCTGGTCTCGGCCAGGCCGACAATCTGGGTGGCAGGCAGGCCGCCAGAG
AGGTGCACTTCCACCCGCACCAGCGGGGCATCGACCCCGGCGCGGGCACGGCTGTGGACC
AGCGCCAGGCTCATGTGTGGATTCCTGCAGAAAGACGCCTGATGGTGCGGCAGGTAATCT
GCGTGGGACTATCGGGGTTTGCCGGCAATGCGTCTCGGGGTATTTCTGCCTGCAAAGGGC
GCAGCGTGCGCATCGAGGGCAAATGATCTGTGCAGCGCGGCTCTGGGATGGCGGTCTCGC
AGGTCTTGCGTCAGACAAGGGGTACTACAGGGCAGTGAAGGAAAGGAGCGAGCTGAAATG
CAGTGCATTCGAGTACTGATGGCCCTCTCGCTCGCCATGGGCCTGCCGGGGTGCCGGGAT
GAGGTGGAGAGTTCAACGTATCCCATTGGCCAGACGGGAGAGACGTGCACCGCCTACAAG
GGCTTCGAGCGCCAGCCGCCTGAAGTAGTTGTGGCCGAGCTTGCCAAGCGAGGGTTGGAT
AGCAGCCGTTTGGTGCATAGGACAGTCTGCGGCCCGATCACAAGTTGGGACATTCTCCCC
GCAGGGGCGTCGATCGATCGGATACCTCCGCCAGACGCATATGTAAGCGTCCACCTGCTG
GAAGACGGCTCGGTTTCCGTCAGTACAGACCGCCCCTGACGTTGGCGCCGCCCTTGATGA
CCGAGCGGCGGGGGAACAGACAAAAGTACGGATGGGCTCGCAGGCGGGGCGAGTGGCACC
CAGGTGGGCTGGAAGGGTGACAACGATACGACCCTGCGTGCTGAGAGCGGCACCAGGACA
GCGGCGGAGTAGACATTGAGTTTTCCACATGTCAGGAGTACCCGGGAAATGTACAGATTC
AAGGCCGAAGTCGTTTCCATAGAGGAAGATGACTACTGCATCGTAGTTGGCTTGGCCGAC
AGCTCGACGAATCCGTCTCGTTACGTGGTATTGCAGAACGCGAAGGCGTATGACGACCAG
GACGAAGAGTTGGGCATGGCGCACGCCCATATCGAGGTCGGTGGAGGTCTTGAGCCTTGC
TATGGCGGTCTGGTGCATATCTCTCTGCGGCGCATGGAGCTTGAGCTGTCTCTCTCCGAA
AGTGCACAGAGGAAGCTTGGGATCACTGGTGGGATTGCAGTGACACTGAAAACGTTGGAA
AACGGCAGCAAGCTGGAGGCCGCGTTGCGGAAAATCTGTGTTGCGGAGGGTATTCCGCTT
GATCTGAACTCGTCTGGACGGGATTGAGTTCATGCTGTGCCGCACTGCCTGCGAGAGGCG
GGCTGAGCGGGGACAAGAGGCAGCAGGTCCGGACAGGCGAATGTGTTCTGGCTCATTTTC
AAAGCCGGGGGAGTGGCATGAAAGCTGACGAATTTGTATCCGCTATCCAGCGCTATGTGC
TTGAATCATCCGTGGGTAGTACGATCTCGAACCTGGCGTATCCACCGGGCCGTCGGGTGG
CCCCAGACCTGTTGGCACGGTCCGAATGGTTCAACAGCTTGTCCGCTGTAGAAGCCGACA
TGTTGCGAGCCGTTGCCGGTGAAGCTGCCCGTTCGGCGGTCTTCGGGTTTCTGGCGGTGC
TTGATGGCACCCGTGTCATCGATTCAGAGAAAGGCACCTTCGAGCTTCACCATGTGGGTC
GCGAGAAGCGCCTGGTGAATCCGTCTGGCATCGATCTACACGACCTGCTCGAATAGGTGC
GGGATGCGCGCGCAGCACTGACATGGAGCGTGGGACTGATGAAACTGAACTTCGTGGCGG
ACTGCGACTGGGAGTCGCATGTTGGCAGGATAAAAAGTCATTACGTAGAGCGCTCCGCCA
CATTCGAGTCCAGGAGCTACGGGAACGAAGTGGCTTCTGTGGCATTGCTTTTCGTGTGTC
GAGATCCCGAGCTGGATTTCAAGCGAAGAGTGCAGTTTCGACGAAAGAAGGCGGAGTTCT
ATACCGATGTGATGCTTGACCTGCCGACCATCGTTCCGCTCTCGATGAAGGAGAAAATGC
GGTATGTCTCCCGCGAATTGCTTGAGCAGTTGGCGGAGCAACTGGGCAGGGTGAAGTTCA
AGGACTTCGACCATGCAAGGTTTCTGATGGATCTGAAGGTATGGCTGGAGGACATCGATA
GCCGTTACAACGGCCAATCGTCGGGTGCATGGCACTATGCCTCGGGCGAGGCGTCCTAGT
CGCTCCGGAAGTCACCGATGCTCACTTGCTGGTCAATTTTCTCAACGGAATGAGGGATCC
ATTGCAGCGCTATCTTTGTGATCTGGATGTAACAGGCAATCTTTCGGCGGGCCGCGATGT
CGAGCAGCTGCTCTCCGATCGATATGAGTTGGATCAGCGTGTGATTCGCTTTGTCTCCAT
TGAGCAGGCCAATCTGAACGCCTGGAGGGTTCGTCTTTGCGAAGTATTTGACAATGGAGC
GCCTGGCTTCATCGATGTGTACGAGTTCGAGGCGGTGGATCCTGATCATCCCTTTGGTAC
CGAGTGGACGTTTGATTCGGTTGACGGCGCCTTGAGGTTCGCGCGGGACGTGCTGAGGAC
CAATCAGGGGCGCTATGTGAACCAAGGACTGATTCAAGACGAGTACAAGGACCGCTATCG
TCCGGAATGGTGATACGCCTCTGGAACGAGTGGGCTATCCGAGTCAAGAATGCTCTGTGA
TCATTCTTTCAGATGGATGGACGAAGTTGTCATGAAGACACGCAGACTCATCTTGATTGC
GCTGGGTATGTTGCCTGCAGCAGCAGGCTTCCCCGCAGGGAATCCACGCGTGGACTTTGT
ATCGAAAGCCTTCCGCGATGGAAGTTTCATCCCGCATGTCTACAGCGAGAGGGATTTCCT
GCGCCGCTATGGTGATGGCGAGTTGGTCGTGGATGCCACAGGACTGATGCGGCGTAGATA
CCTGGATCCCACTACCCGATTGGAGGTGCTGATCACCTCCAACCCTGACGTGGCTCCGCA
GTTCCGAACCATTGATGAGATCCGCGTTTCATCGATCAGCGCGGCGCAACCCACTGCAGG
TAGAACCGAGAGCCTGCGCGGCGTGAAGCTGAAAGGCGTTGCGATGGGTGATCCGGCGTC
CGAGGCCATCGGCACAGCACGCAGATATGGCCAGCGGAAGACAGAGCAGGCAACGCTGGG
GGGCTTCGATGTCGAGCGCACCTGTGGGTTCTCGGAAGGTGGATCGAGCATTTGCTTCTA
CGTTCGGGATGGGAAAGTGGTTGCGATGGCGCTGGGGTTTGGTCCCTGACCAGTTGCTGT
GCCGCATGCGGTGCAGGCACAGCGCAACCGTGAGCGTCAGCCTACGAGGGCACTTCAGCG
CTGAGGTAATTGGTGGGAGCGGCCTGGCGGTCGGCTGGCGCCCCAAGCAGACACCGCTGC
TCATCCAGCACCAACCCATTGAAGCACCCAAACCGTGCCTCAACCCACGAAGGCCCCGCG
CTTTCCACCAGCAACCGCCCCTGGCTCTGGTGCAGATCCAGCCAACGCTCGAAGCTGATA
CGCAGACGCTCGATGTCCGGCGCGCGCCACCGTGCATCGGCAGGCATGCGGATCAGCACG
CGCGAGGGCGCGTTCTCCACGTCCATCACCAGCACGCCCTTGCAGCGGATCTCGAAGGAT
GTCGCCCCGGCATGGCGCGCGTGCAGTTCAAAGCCCTCGTGGGCCTTCGCGGTCACGAAG
CCGCGCGCATCACTGTGCAGCAGGCGGTAATCGGCCGGCTGCAGCTTTTGGTAGGCCCAC
ACCTGATCGCCCGCAGGCTCGGGCCAATCCACCCACATCGCGCCGATCACCGCGATGCAC
ATCACCGCAGCGGCCAGGCCGAGCTTCTTCATTCGTCACCCCACACACAGGCAGAAAGGT
CCGCGCGATAAGCGCGCTCAGTCCTTGGGTCGCATCCGCTCGTGAATGAAGGCGGTCAGC
GCCAGATCGGCCATCACCAGCCCCTCCATCACCCGGTCGCCCACGTACTGCTCTGGCCCG
CCGTTCTGGCGCGTGCGCTCGGCCGCCAGCAGGATCTCCTGCACGATGCGCTGGCCGGTG
AGTGCGCAGTCGGCGTCGGACAACGCCATCTGCCGGCCACGCAGGTGATGGCGCTCAGGC
CACGGCTGGCCATCGGCCGCAGCGCCCGCGCCGATGGCGCGCAGGATGGCGATGAGGCTG
TTGGGGTCCGGGGCCGGAGCGGCCGAGGGCGCTTGCTGGATCGGGCGCGGGGGAGGGGAG
TGCGGCGTGGTCATGGCGGGCTCCGTGCATGCAGGCGGACGCCGCCACCGATAAAGGTGG
CGGGCAGAGCGTGGCTCGAAAACCGGATGTTGGGAACCGGCGGGTACAAGACCCCCACGC
CCCGCCCGCCATAGCCGGCAGACGGATTGCCAGCCGGCACCACGCGCGGTGGTGCCGGCT
GGCAAGCGCAAACTACTTCCCAACAAAACGGGCTTTCGAGTCCCGACCACCGATGCACGG
TGGCGCAGTAACGATTACCTGCTGTTGTTCGGAATGCCAACGGGTGGGGGGCAATGCCGC
CAAAACCCGAGACGCTTTTGGCATTGTCGCATAGCACCGGAAGCGGCGAGAGCCTTGGCG
TGCTTGGCGCAGCGGGACTTCTGGAACGGAGTCGTCAGAACCTTCCGTCAGAGATGTAGG
GCGCGGCAAATGCGACAGCATTGGTCCGACGGTCGCTGATGGATGCCGCGTATTTCGCCT
CCATGCGTGAGTGACTTTCTGCCTATTGACCCCGTGGGGCGTCACGCAGAATCTGACTAC
TGCTGTAGTCACCAGGAACTGTCCTGCCCGCAGCAGGAAGGTTCTGCGGCGTTTGAACGG
ACTCCACCCACTGGCGCAGGCCGCTACAAGGATCACTGTACGTGTTACGCCGCAATCGAC
TTCTTCTGTCTGCGGGTCTGCTCCCGCTTCCGTGGTTCCTGTTCTGGACCAGCGTTGCTG
CCCTGTTCGCGCCGGGCTACAACCCGCTTGCGCAGCACGCCAGCGAGCTGCTGCAGGCGC
CCACGCTTGCAAGCATCTGCGGCAGGATCGCCGCCCTCGGCTCCGGCGTGGGCTTCGTGG
CGTTTGCCATCGGGATATGGCGGGAGTCCGGCCGGCGGATTGCCGTAGGCGCAATCTGCT
GGGCGATCTTTGGCATCTCCATGCTGACCAACGGGCTCTGGCCCATGGGCCATCCGATGC
ACGGCTTCTACACCATCGGTATCGCCAACATCATTGCACCGGCGATGTCGCACATCGAAC
TGAGCGCGTGGTCGGCCAACCGAAGGGCGTACGCCGTGACCGCTGTGGTGAGCATCGCGG
GGATTGTCTATCTCTGGTTGAACGTGGTGGGGGCGGATCCGGAGGGATTCAGGGGGCTGA
CACAGCGCCTGTTCTCGTCGATCAACTCGCTGTGGCCGTTCCTGGTTGCGCTGTACCTGC
TGCGCAGGGATTCAAGCGCGCTGAAGGCGCAGGCTGCGCATTGATGGGGGCGCGCGACAG
GAACATAGAGGGCCGAACAAGGACTTCTCGATTCTCCGGCCCCAGCTCAAGGTGATCTTC
TCGGGATTCATGCCAGTGTGCTCGCTGTTCAAGCCGTGGGTGCTCTTCAACCATCTGTTC
CTTGATGCTGGCACCACGGGTGGCAAGAGGGGAAAGGTCGTGCGCGCCTTCTGCTATAAG
TAGCGCAACCGCGCCCAGAGAAGGCTCTTGCGATTGATGCCCGCTCTTCGCTGAATGCAA
ACGTGCCGGCGCCAGACAACGCGACCCGGAATGCTAGAGGCCGCTCTCGATCCGAAGCGG
ACGTTCGTCCCCTTCAGCCCTACGCGACACCTGCCAGTCCAGTGATTCGTCTACCTGAGG
TTCTTGGTTCTCAATGATCGATCTGCCTTGTCCATCGTGTGGCTTCCTGACCCTGGAAGA
CGTCTACGGGTCCCATGCCATATGTCCGATCTGCAACTGGGAGGATGACGGAGTGCAACT
TGCCAACCCCACATCCACCGGCGGAGCCAACGGCGAGTCTCTGGCGCAAGCGCAGCAGAA
TGCTCTTTCCAGTTTCCCCCTTGGCGTCGAGGTCGCAAGCGGCTTTCGCCGCGGATCTGG
CTGGCGCCCTTTGTCCAGCACGGAGATCGGGCACTACGAAGCTCTAAGGGGCGGCAATCA
CTGGCACAGCAAGAGTGTCTCGTACGAGAAGGAGGCTTACTGGTCGATGCTGGGCGTTCT
TTCGATCTGAAGCACTTCGCGGCTCAACTCATGGCGTTCGCGAATGTCCACCACTGGCCG
AGAGCGGACATTGGCTCGCGCAGGGTATTTCCTGTGGATCACTGACCAGCCAGCGACCCG
TAGCGGACATGGCCCAAATGTCTTGAACGTGGATTTGGCGGGGCGTCTGATCCTATGCCT
GGATCTGGCCATGCGCCGGCTTGATGGCCGAACCCAGCCACCCTAGGATCGCGCTGTATC
AGGGGAAAGTACGCCACATGGTGCTTTGTGGGCAGGTCGTATGACCGGATCCAAGGGTCC
ATCCATCAGGGAGTCAGGTCCCATGAGAAACATGACAGTGCTCCTACTCGTGCTTGCGAT
TGCCAGCGCAGCTGCAGTCGCGGCGGATCGCCCTTCGGCACAGGCCGTGCTCAATCGCGT
TGCCAACGAAGGGGGGCGCAAGGTGCTTTGGGACCTGTGGCAGCACGAGCGGGAGTTTGG
GCAGGTCACCGCTGGCATCGAGTCAGGCGATCCTGCATGGCTTGAGGTTGCGGCTGCGCT
AAAGCCGTTTTCAGATGCGGGCGCCTCGCTATCCATCAATTACGCGGTAGCCCGTGCATT
GCCCAAAACGCCAGAGCGGGTCTTGGCATTGACCACCGAGGGATTCAAGGTCGAGGACAT
CTGCACATCGCCGTTCATCGAGCCAGATCCGGGAGTCGCGGAGGCGTATGAACGACGTAC
GCTTGCGGCACTTTCACGACTGAAGGGCACATCGGTTGCGTCCGTTGCGGCAGAATGCGC
GGCGCAGGTCCGCCTTCCGGATGGGGCTTGATGATTTTTACGGCTGGGCTTTTTGGACAT
GTTCAAGTAGGGACCGGCCAGCCCTCCGTTTGAGCCCAAGCCGATTCCCCCGGTTCGGCC
TATTCCGAAGCTGCTGTCGTCCGGTTCCGGCCGGAATCTGGCATCAACGAGGCCTACGCA
TTGGAATACGTTCCGAAAAGGACAGCTGGATTCCCATGGCAGCATTCGATCATTCCCTGG
TAACCCTCCGATTCTTCGGGGATGACCTCCTACCCGAAGAAGTCAGTGCCTTGCTCGGGG
CGACCCCGACCGCATCGCATCACAAGGGCCAGGAACTCAGAGGCAGCCGATCAGGCACCG
TGCGTATCGCCAGGACTGGAAGCTGGCAACTTGATGCGGAGCGTCGTGAGCCTGAAGATC
TGGACGCTCAGATCTTCGAGATCCTCGATCAACTCACCGGCGATCTCGCCGTATGGCAGG
CTCTGGCACGCTTCCGGCCTGATCTGTTCTGTGGCCTTTTCATGTGCAGCAGCAACGGTG
GTGTCTCGCTTTCGCCTCGCGCGCTGCTCGCCTTGGGTGAGCGCGGCATTGAGCTCGGGC
TGGACATCTATGAAGCCGATGAAGAAGTGCGCAACGCCCAGCGCCAGCAGGCCATCAGTT
GATGATCTCCCCACTCCCCGAAGCAACAAACGCCTTCAACTGCCGAACGAACTCCGCGTC
GTAGGCTTCCCACTCCGTAACCTCCCCAACCACCCGCAACGGCTGCGCACTCCGATACGA
TCGCGTCGGGTTGCCGGGAAACTTCTTGTTGGTCACGTTCGGATCGTCCTCGAACGGCCC
GGTCGGCTCCACCACATACACGCGCGGTCGCCCTTCACCGCGAGCCATCTCCGCAGCCAA
CCCGGCGCCCTTGGCAATCGTGGTGAAGTAGATGTGGTTCATCACCACGCTGTCGCGATA
GTTGGAGCGGAAGCCCGCGCTCAGCAAGTCGCCCACGGCCAGGTCAGCGCGGGTGCCGTG
ATAGAACGGCCCAGCCACCTGGTCGCAGGTGTCATGCGAAACGGGTGTCCAGTCGGTGTC
CTGTGCCATTGCTGCTGCCCCTCTCTGTGCTGCCGGATCGACAGGCCGGCGAGTCTAGGG
CGCCCGGTGGGCCTTGCTGCAAGGCCCCATCCGGGAAATAATCTGTAAACGGGAGGCGCA
GTGCGCCTCCTTTTTTCATTCTGCGGCGCCGCGCCCTTCCAGCTCGCGCACGGCGGTTTC
CAGCGCGTCCAGCTTCTGGCGGGTCTTCAGCAGCACGGCGCGCTGCACTTCGAACTCCTC
GCGGGTGACCAGGTCGAGCTTGGCCAAGCCGGCCTGCAGCGCGCTCCTGAAGGTGGCCTG
CAGTTCCTCTCGCGATTCGCGCAGGCCCGGCGGCACCAGGTCGCTGAGGCGACGGGCGAG
GTCATCGATTTGATTCAGGTCGATCATGGGGTGCTCCGTGGGGTGGGCCCGTGCATCCGG
CGCGGGCAGGCCATTCGGGCACAAGGATACTGCCGGCACCCACTGCCCGGACAGGCCGCA
GCGGCTTCGCACGGGCCGCGTTCAGGCGCTATCCTCCACGCCGGAAGACAGGAGATAGAC
GATGAAGATGGTCATGGCGGTGATCAAGCCGTTCAAGCTCGACGACGTGCGCGAAGCGCT
GGCCGAGCGTGGGGTCACCGGGATCACGGTGACGGAAGTGAAGGGCTTTGGTCGCCAGAA
GGGCCACACCGAGCTGTACCGTGGCGCGGAGTATGTGGTCGATTTCCTGCCGAAGGTGAA
GCTGGAAGTGGCGGTGACCGATGACCAGGTGGAGGCGGTGGTTGAGGCCATCGTGAAGGC
CGCCGGCACCGGCAAGATTGGGGACGGCAAGGTGTTCGTGTACGACCTGGGCAGCGTGGT
GCGTATCCGTACCGGCGAGTTGGACGCGGACGCGTTGTAACCCGCTCGGCGGGATGTTGT
AGGAGCCGAGCCCATGCTCGGCTGCATTTCGCGCGATGCAGGAACAGCAGCCGAGCGCGG
GCTCGGCTCTACAAAGAGCGGTAAAGCGGTCGAGCGAGCTCGACCCCTACCGCCGCTTGG
CCCACTTGTAGAACCGCTTCCAGCCCTGGCGCACGGCGGCGACCCAGCCCGGGTCGGCCA
CCAGTGCGGCCTGCGCGGCGCTCGGCGCCTGGCCGGTCACGCGCTGGCGGATCTTCAGCA
GGTTCTTCATGTCGCTGCGGCGCATCTGCCGGCTCAGCGGGCCGCGGCGCAGCCAGCGGG
GTACGCGCCAGGCGGAGGTGAAATCCAGCAGGACCGGCACGCCGCCACTGACCACCACGT
TGGTGCCATGCAGGTCGTTGTGGGTGATGCCGGCGGCGTGCAGGCGGCTGAGCGCGTGCT
GCAGCTGCTCGAACACTTCATTGCCCACGGCCTGCGCGGTGCTCAAGGTCTGGCCGGGAA
TGAACTCCATGCCGAGTGCCAGGCCGCCCAGGGTGCCGAGCAGCGCGGGGGCATGCTTCC
AGCCGCCGAGGCGCTGCAGCATGCGTGCTTCACGGCGCACCATCAGCCGCGCGATCAGCG
AAACGGGAGTGCCGCGGTAGCGGGAGTAGTCCTTGATGACCGCCTCGCGCCCGTCCAGGC
AGGTGCGGTAGACGTCGGGGGCCAGGAAACGTTCGCCGCGCTTGAGCAGCAGCGGGGAGG
CGGCATCATTGCCGCAGGAGGAGGGGGGAAGAGCAGGAAGATGCATGTCGGGGTCTCGGA
CGACCCGGTGGGTGGCGCAAAGCGTCAAGCGAACCGGTGTTACAGGGAGTTACTAAGTTT
TCGTTAATTTTAGTACTCGCCAGTTCGCTATTCCACGATTTGTCGGAGAAATGTCGGGGT
CGTGGCTGGAACAGTTCGTCACGCAGAATCGGACAATTCCGTCTCACTTATAAGGATTGC
CCCGCTGGATCAATGAGTTGGGCGCGCTTCCAGCCCATTCATCGGCGGCGCGCTGAACGC
CACGCACGTCCAGCTTGACCCCGGCGCGCGCCCTGCCGACCATAAGCTGTTAACCCGCGA
CATCGGCGGCCGCCCCCGTCCGGCACGTCCCCGTCCCCTGCCGCGTTCCGAACCGGTGCT
GGCCGCCTGGCCGTGCATCGCCCCGTTTCCCGTTCCGGCCGCGGCTGGAGGAAAGTGCTT
TGATCATCAAAATCGTCATTGCAGCGCTGTTCGTGGCCTGCGTGCTGTACATCCACTTCC
GTGGCAAGGTCCGCGCGCGCTGGTCGCGCCAGCTGCTGGACCACTCCAGTTTCATGGCCC
CGATCAACGTGGTCATGTACATGTTCTCGAAGGTGCCGACCACGCCGTTCCTGGACCCGG
GCAAAGAGTTCCCGCAGCTGGAGCCGCTGCGCCAGAACTGGCAGATGATCCGCGACGAGG
CGCTGGCGCTGCGCGACGCGCAGAAGATCGCTGCCTCCAGCACGTTCAACGATGCCGGCT
TCAATTCGTTCTTCCGTCGTGGCTGGAAGCGCTTCTACCTGAAGTGGTACGGCCCGTCGC
ACCCGTCGGCGAAGACGCTGTGCCCGAAGACCACGGCGCTGATCGAGTCGATCCCGGACG
TGCGTGCGGCGATGTTCGCGCAGCTGCCACCGGGCAGTGAGCTGCGCCCGCACCGCGACC
CGTTCGCTGGCTCGCTGCGCCTGCACCTGGGCCTGAGCACGCCCAACGACGATGCCTGCT
ACATCGAAGTGGACGGCATCAAGAAGAGCTGGCGCGACGGCGAGTGGATGATGTTCGACG
AGACCTACATCCACCATGCGCACAACGAGACGCAGCAGGACCGGGTGATCCTGTTCTGCG
ACATCGCCCGCCCGCTGCGCTTCGGCCTGCCGGGCCTGTTCAACCGCGCGGTGGCGGCCA
CGCTGCTGGCCGGTGGTGCATCGCCGAACCTGCCGGGTGACCCGACCGGTGGCGTCAACA
AGGCGTTCGGCAGTGTCTACAAGGTGCGCCTGAAGGCCAAGGCGCTGCGCGAGCGCAGCG
TGGTGGCCTACCAGCTGATCAAGTGGGGCCTGGTGGTGGCGGTGATTGCGGGCATCTGGG
CGCTTTGACTGTAGAGCCGAGCCCATGCTCGGCTGGGTTTACCGCAACCTGTCCGAAGAG
CAGCCGAGCGTGGGCTCGGCTCTACAGAAAGCAGAAAACCCGCGCTGTCGCCAGCGCGGG
TTTTTGTTTGGATCAACCCTTCAATGCCGCCTGCACGAACGGCGGGGTCACCAGCACGCC
GGTGTGCAGCGCGGCGGTGTAGTACAGGGTGTTGAAGGTCTTGGCGGCCGAGTCGGCCTG
GCGGAAGTCGAAGCTGCTGTCGCCCTTGCGCGCCATGGTCACGCTCCACCAGCCGGTGGG
GTAGCACGGCTGCGGGAACGGCAGGGTCTTGAACGAACCGAAGCCGGCCTTGCCCATCTC
GGTGCGCATTTCGTTGATCAGGTCCAGCTGCATCAGCGGCGATTCGGACTGCTGCACCAG
GATGCCGTCGTCCTTCAGGGCCTTGAAGCAGCTCTCGTAGAAGGCCTTGTTGAACAGGCC
TTCGCCGGGGCCGACCGGGTCGGTCGAATCGACGATCACCACGTCCACGCTGCCGGCCGG
GCAGTTGGCCATGTAGGCCACGCCGTCGTCGAACAGCAGCTCGGCGCGGGCGTCGTCGTT
GGAGTCGCACAGTTCCGGGAAGTGCTTGCGCGCCATCACGGTGACCTGCTCGTCGATGTC
GCACTGGGTCACGCTCTCCACGCCCTTGTGCTTGAGCACTTCGCGCAGGGTGCCGCAGTC
GCCGCCACCGATGATCACCACGCGCTTGGGTGCGGCATGGGTGAACAGCACCGGGTGGCT
GATCATCTCGTGGTAGAAGAAGTTGTCCTTGCTGGTCAGCATGATGGCCCCGTCGATGGT
CATCAGGTTGCCCCAGTCGGTGGTCTGGAAGATCTCGATCTTCTGGAACGGCGACTGCAC
CTCGTCCAGCTTGCCGGTGATGCGGTAGCCGATGGCCGAGCCGGTGCGCTCGAAGTGTTC
GATGTACCAGTTGTTGCTGTCAGTCATTGGAAAACAGTCCTGTTCGGAGGGGTGGAGCCG
GGCTGGCGGGCGGGGCCGCGTGGCACAGATGCCACATCCGGACGGATCGGCCCGTTCAGG
TTGGAACCTGTCACGGGCGCGGGCGCGCATGATAACGAACCTGTGGGCATATAGGCGTTA
TCATGCCCCCCCTTTTATTGCCAACAAGGCCGACTGAAATGACCGATTGGTCCCTCGACC
AAGCCCGCAAGACCTACTCGATCCCGCATTGGGCGGACGGTTACTTCGACGTGGATCAGG
CCGGGCACATGGTGGTGAGACCGACCGGGGCGGACGGCCCGGTGGTATCGCTGCCCAAGG
TGGTGGACGCTGCGCGCGCGGCCGGTGCCAAGCTGCCGCTGCTGGTGCGCTTCCCGGACA
TCCTCGGCCAGCGCCTGGGCAAGCTGCAGGCGGCCTTCGCCCAGGCCCAGCAGGACTGGG
AGTACAGCGGCGGTTACACCGCCGTGTACCCGATCAAGGTCAACCAGACCCGCGGCGTGG
CCGGCACCCTGGCCAGCCACCACGGCGAAGGCTTCGGCCTGGAAGCGGGCAGCAAGCCCG
AGCTGATGGCCGTGCTGGCGCTGTCCCGCCCGGGTGGCCTGATCGTCTGCAACGGGTACA
AGGACCGCGAGTACATCCGCCTGGCCCTGATCGGCCGCAAGCTGGGCCTGCAGACCTTCA
TCGTCATCGAGAAGCCGTCCGAGCTGAAGCTGGTGCTGGAAGAGTCCAGAGCGCTGGACG
TGAAGCCGGGCCTGGGCGTGCGCATGCGCCTGGCCTCGCTGGGCGCCGGCAAGTGGCAGA
ACAGCGGTGGCGACAAGGCCAAGTTCGGCCTGTCGCCGCGCCAGCTGCTGGACCTGTGGA
AGTCGCTGCGTGACACCGAGTACGCCGACTGCCTGAACCTGCTGCACTTCCACATGGGCT
CGCAGATCTCCAACGTGCGCGACATCGCCAACGGCATGCGCGAAGCCACCCGCTACTTCG
TGGAGCTGTCGCGCCTGGGCGCGAAGATCACCCACGTCGACGTGGGTGGTGGCCTGGGCG
TGGATTACGAAGGTACCCGTTCGCGCAGCTTCTGCTCGATCAACTACGGCCTGCATTCCT
ACGCCAGCAACATCGTGCAGCCGCTGGCCAATGCCTGCGAAGAGTTCGGCCTGACCCCGC
CGCGCATCGTCACCGAGTGCGGCCGCGCAATGACCGCGCACCACGCGGTGCTGATCGCCA
ACGTGTCGGAAGTGGAAGAGGCACAGGAAGGCCGCGTGCCGGACCAGCACGACGACGAGC
CGGCAGCGATCCGCCACCTGCGCGAGATCCACGACGAACTGGACGTGCGCCCGGCGGTGG
AACTGTTCCAGGAAGCGCAGCATTTCCATGCCGAAGGCCTGGCCAGCTACGCGCTGGGCC
AGATCGATCTGCCGCAGCGTGCGCGCATCGACGACCTGTTCTACGCCATCGCCCACGGCG
TGCGCGCGCGCCTGAGCTACGACGAGAAGAGCCATCGCCCGGTGCTGGACGAACTGAACG
AGCGCCTGGTCGACAAGTACTTCGTCAACTTCAGCGTGTTCGAATCGATCCCGGACGTGT
GGGCGATCGACCAGGTGTTCCCGATCGTGCCGATCGAGCGCCTGGATGAAACCCCGGACC
GCCGCGGCATCATCGCCGACATGACCTGCGACTCGGACGGCATGGTGGAAACCTATGTCG
AGAACGAGAGCCTGGACAGCTCGCTGCCGCTGCACAAGATGAGGCCGGGCGAGAGCTATC
GCATCGGCTTCTTCATGGTCGGCGCCTACCAGGAAATCCTGGGCGACATCCACAACCTGT
TCGGCGATACCGACGCGGTGGAAGTGCTGGCCGATGCCGATGGCTATGCCATCACCCAGC
AGCGCCGCGGCGACACCACCGACGTGATGCTGGACTACGTGGGTTACCGCCTGGACGAAC
TGCGTGCGACCTATGCGCAGCGCGTGGCTGCAGCGCAGCTGTCGCCGGAACGCGCACAGG
AACTGTCGGACGCGCTGGAAGCCGGCCTGACCGGTTACACCTACCTGTCCGACGAACCGC
TGGTGTGATGGACGGCGCCGGGTTTGCCCGGCGCCACCGTTGCCGATGAGCGCGCGCGCG
ATCTTCCACCTGTTCCTGCATGCCGCCGTGCCAGCGTTGCTGGCATGGCTGTTCTGGCGC
AAGCGCTTTGCCTCGGCGTGGCTGCTGATGCTGCTGGGCTGGATCATCGACCTGGACCAT
CTGCTGGCCGACCCGATCTATGCACCGAACCGCTGCAGCATCGGGTTCCACCCGCTGCAC
ACCGCACCGGCCATCGCAGTCTATGCCGGGCTGTGCGTGCCGAAGAAAACGCGGTTGTTC
GGTATCGGTCTGATCATCCACATCGTGCTGGACGCGATTGATTGCTGGTGGATGCATCAT
CGTTGATTTGCAGCGAACACCTGCTCTGGTAGATGCCGACCTTGGTCGGCGCTCTTCGCG
CTGCCTGTAGAGCCGAGCCCACGCTCGGCTGCGTTTCGCACTGCCCCGAGCCGAGCATGG
GCTCGGCTCTACAACGGCGCATCCAGGTCGATCTATTGCTTGACGATGCCTGGCAACCAC
AACGTCGCGCGCAGGCCCGGCTGCGCATTTTCCAACGCCACGCGCCCGCCATAACTGGCG
GCGATATCGCCGACAATCGCCAACCCCAGCCCGCTGCTGCCTTCGCGCTCGTCCAGCCGC
ACACCACGCTGGGTGACCCGTTCCAGCGCGTCTGCGGCCAGGCCGGGGCCATCGTCGCGC
ACTTCGATGCGTAGCTGCCCTTCGCTGGTTTCCGCTTCGACAGTGACCTGCTGTTGCGCC
CAGCGCCCGGCGTTGTCCAGCAGGTTGCCCAGCATCTCCTCCAGATCCGCACTGGCGCCG
GCGAACTGCAGCGCCGGATCGATGCCTGCCGCCGTGAACGTGATGCCACGTTCGCCATGC
ACGCGTGCCATCAGCCGGCACATCGCCTGTGCGACGGCCGCCACGTCGGTGCGCTGGCGA
TGGTCGGCAGCCAGTCCTGCAGCCAGGTAACGGTCGACACTGGCCTGCATGCGCGCACTC
TGCTCGCGCACGGTGGCACGCCAATGCGTGCCGTCGCTGTCAGCTTCGGTGGCCAATACG
CTCAGTGGAGTCTTCAGCGCGTGCGCCAGATCCTGTGCACTGGTGCGCGCACGCGCGACC
ATGCGTTGCTGGTGGTCCAGCAGCGCGTTGAGTTCCTCACCCAGCGGTGCGACCTCCGCG
CCCAGTCCCTGTGTGTCGATGCGCTGCGCATCGCCGCGACGTACCCGTTCCAGCTGCGCA
CCGAGGCGATGCAGCGGGCGCAGGCCGAAGTGCACCTGGCTGGCCAGCACCGCCAGCCAC
GCCGCGACCAGCACGCCCAGTGCGATGGCGGTGCGCTTGCGGAACGCGGCAACATCGGCA
TCCAGCGCGCTGCGGTCGGTGGCGACCACGGCCACGAACGGTTCGCTGGCGCGTGGCAGG
CGCACCTGCTGCACGCGTGCACGCAGGAATTGTTGCAGCGGCCCGGGCAGATTGCGCGTG
GCCGGCCCGGCGGCCTTCGCCGGCAGGGTTTCATCCCACAGCGAGCGCGACTGCAGCAGC
ACGCGGCCATCGGCACCGGCGATCTGCCAATAGGCACCGGAAAACACGCGCTGGAAGCGC
GCATCATTGGGTTCCTGGCGCAGGCGCAACTGCCCGTCCGGGTCCACTTCGGCCTGTGAC
AGCAGGGTCAGCATGTCCTGCTGCAGTTCGTGGTCGAGGCGGTCGCGCGCGCTGCGCTTG
AACAGCTCGCCCAGCAGAGCGCTGGCCAGCAGCGAGACCAGCAGCAGCCCGACGCCGCCG
GCCAGCAGCAGGCGCCGCCGCAGCGACGGTTGCCGGTTCATGGCTCGGCCAGCCGCCAGC
CCTGGCCGCGCACGGTCTGGATCAGGTCGATGCCGAGCTTGCGGCGCACGCGTCCGAGCA
GCACGTCCAGTGCGTTGGAGTCCGGGTCGTGGCCGCCGTCGAACACCTGTTCGCCCAGCC
GGTCGCGGCTGATCACCTGTCCGCTGTGGTGGATGAAGTAGCTGAGCAGGCGGAATTCCT
GCGGACTCAGTGGCAGCGCCTGTCCATCCAGCTCGAAGCGGCCGGCATTGACGTCCAGCT
GCAGCGGGCCGCAGTGCAGGCGCGGGCTGGCGTGGCCATGGCTGCGGCGGATCAGGGCGC
GCAGGCGCAGCACCAGCTCATCGGCCTGGAAGGGTTTGGTGAGGTAATCGTCGGCACCGG
CATCGAAGCCGGCCAGCTTGTCGTGCCAGCGCCCGCGCGCGGTCAGCACCAGCACCGGAA
AGCTGCGGCCGTTGCCGCGCCAGCGCTCGATCACGCTCAGCCCGTCCAGCCCGGGCAGGC
CGAGGTCGACGATGGCGGCCTGGAGGTCTTCGATCTGCCCGATTTCTTCGGCCTCGCGAC
CGTCGGCGACCACCGCCACCACATAGCCGGCCTGTTCCAGCAGGGGCACCAGGCGCTGTG
CCAGTGCGGCATCGTCTTCGGCCAACAGGATGCGCATCAGTCGTCGAGCTCCGTCTTCAG
CAGCTTTCCGCTGCGCGCATCATAGTCCAGCTCCACCACCACGCCGTCGCCGCGCAGGAT
CTCCACTTCGTAGACGCCGTCGTCCAGCTCCACTTCCAGCAGCTGGCCGGGGTAGCGCTT
GAGCGCATCGCGCACCACGCTCTCCAGCGGCACGTAGCGGCCCTGCTGCACGGCGCGACG
CGCGACCTGCTGCGCCGGGTCCTGCAGGGGCGCGGCGGCGGTCGGGGCGTTGGCCAGGGC
CAGCAGCAGGGGCAGGGTGGCGAGCATGCGGGTAACGAAAGAGAGAGGGGTACAGGCGCG
AGTGTGGCGGGGATGACTAACAGCCGGCTAACAGCCACGGCTAAGGCGCTGTTAACCGGG
CCATGCATCGTGGCGTTGCCGGGATGGTCCGGCCACGAACAGGAGAACCCCCATGTTGAA
GTCGCTCACCCTCGCCACTGTTGCCCTGCTTGCCGTCGCGCCGGCCGTACAGGCCGCGCC
GCTGGGCATGGCCCAGGTTGAACAGACCCTGCGCAAGGCCGGCTACACCCAGATCCACGA
GATCGAACGCGATGATGGCCTGTGGGAGGCTGACGTGAGCCGCGCCGATGGCCGCTTCAG
CGAGGTCTACGTGGACCCGAAGACCGGCGAGATCTTCGATGAGCACAGCGGCCGCGCGCT
GCTGACTACCGAGCAGGTGCTGGCACGGGCGCAGTCGCATGGCCTGCGCGAGATCCATTC
GCTGGAACGCGATGGTGCTACCTGGTCGCTGGAAGCCCGCAATGCCCGCAACCAGAAGGT
AGAGGTGCGCCTGAGCGGCTATGACGGCCGCATCCTGCACAGCGAGCGCGATGGCTGGCT
GGATTGACGTTGGCCTCTGTAGAGCCGAGCCCATGCTCGGCTTTGCGGCCAACCGTAGCC
GAGCATGGGCTCGACTCTACAGGGGCTGGCTTACCAGCCGTACGGCGGCGGGTAATCCCA
GCCCGGCCCGCGGCCGTAGTAGCCGCCATACGGGCCGAAGAAGCCCGGGCCCTTGCCCTC
ACTCACGTGGATGTTGAGGTTGACCCCGTGGGTCTTGCCTTCATCGGTGGTGTAGTTCTT
GCTCAGGTTCAGCGTGGCCGCGTTGTAGTGGCTGTTGCCGCCGTTCTTCGAATAGCCGAT
GCCGGTGGTGAAGCTGCCGGACACCTTGACCTTGTCGTCGGTCACGTCGGCGATCTTCGC
ATCGTCGTGCACGCGCGGGCCGCTCTTGTCACCGTAATAGGTGCCGGGCGGGTCCTGCTG
CAGGGCCGGGTCGTTGAGGTAGCGCATCGGCGCCTGCGGCAGCGTCAAGTCCAGGCCGGC
AGCCTGCGGCGCAGTGGCGCCAGCGGCGGACTGGGCCAGCACGGTTCCCGGCAGGGCCAG
GCACAGCAGCAGGGTCAGGGGGCGGATCATGACGGCGCTCCAGCGGACAGGTGGCCACGC
AACACGCGGCGGTACAGGCCGACGCTAGCAGGGGTTGCTTGAATGATGCCTGTCGGCGCC
CGCTTGCGGTAGAGCCAGGTCATGCCTGGCTGCACGCTACAACCGTTCGAACCCGAACAG
CGATTCCAGCGCATGCCTGCGCCGCTCGATCCGGGCCCGCAGCAGCTGGGCGCCGATCAT
CGAATAAGTGATGCCGTTGCCGCCGTAGGCCATGGCGAAATGGACCCGCGGTCCCCACTG
CGCGTGCGGGCCGAAGAAGGGCAGGCCGTCGGCGGTTTCGGCGAAGGTGCCGGCCCAGGA
AAAGGCGGGTATCGGATCCAGTCGCGGGAACCAGTGCCGCAGCTGCTTCATCAGCTTGCC
GGCCTTGCCATCAACGCGCCGGTCGCGCCGGGCGGGGATATCGATGGCGTCGTCCAGCCC
ACCCACCAGCAGGCGGCGGTCGCCGGTGGCGCGCAGGTACAGGTACGGGCGGGCGCTTTC
CCACACCATCGTGTTGCGCAGCCTGCCGAGCACGTCCGCTTCGATGGGATCGGTGATGAA
GGCATAGCTGCTGCGGTTGCGCGCAACCCGCTGTTCCAGCCACGTCTGGTTGGCATAGCC
CATGGCCAGGACCACGTGGCGGGCACGGACCGTGGCGCCGGCCTCGGTCATCGCGGTTAC
GCCCTGCGCGCCAGGCTTGAGCGTGTGCAGCACGGTGCGGTCGTGCACATGGCCGCCGCG
GCGGCGCACTCGTTTGAGCAGGCCGTAGGTGAGACAGTAGGGATCGACCCGCGCCGCCTG
GCGGGTCAGCAGGGCGCCGCCGGCATCCACGTCGAAACGCTCGCGAAGCGCTTCGCGGTC
CAGCCAGCGGGCATCCAGGCCGATGCTGCGCCGCGCCTCACCTTCGGCCATCAGGCGCGG
CACGTCGCGATGGCGGCTGGCCAGGTACAGGCTGTCCATGCGCTGGAAATCCACGTCCTT
CAACCCGCGTGCCACTTCGCCCAGTGCCGGGATTGCCTCCGCGCAGGCCCGGTACGCCCG
TGCTGCGGCGTCTTGCCCGTAGCGTTCGGCCAGTTCGAGCAGATGGGTATCGATCTCGTA
CTGCAGCAGCGCGGTGCTGGCCGCCGTGCTGCCCCAGCCGATGTCACGCTGCTCGATCAC
GGCCACGTCATGGCCATGGTGGGACAGCTCGTCGGCAATCAGCGCGCCGGTGATGCCGCC
ACCGACCACCAGCACATCGCAGCGCAGATCCTTCTCCAGCGGGGGGAACGCCTGGATCAG
TCCGTTGCGTACGGCCCACCACGGGTAACCGCTTTTCAGGTCCATGCGTGCGTGGGGCTC
AGGCTGTGGGTTTGCCGGTATGTGGCGTCTGGATCAGTTCGGACAGATCGAAGCCCTGCA
GGCGGGCCGCCGCCAGATAATGGTCCTGCACGGTCGCGTCCAGGCGCGGCTCGCGCGCCA
GCAGCCACAGGTACTTGCGATCCGGGCTGCCGACCAGCGACACGCTGTAGTCCGGGGCGA
TCTGGATCACCCAGTAGTCGCCCTTGGCGAACGGCAGCCAGCGCAGGCCCTTGGGCAGGA
AGCTGACCTCCAGCCGCGCGCTGTCGTTGTCGACAGCGCAGGCCTCGCCGGTGGCCTCTT
CGATCTCGCCGTCCATGCGGCAGCGGTTGGTGACGCCGACGTTGCCGTTGTCGAGCAGGG
TGTAGTGCGCCGATACGTCGGTGCAGCCTTCCGGCTCGTGGCGCATCGGCAGGCGTGCGA
TCTCGTACCAGGTGCCCAGGTAGCGCGGCAGCTTGAGGTCGGCGACGGTTTTCAGCGGCG
GGTGCTCGGTCATCGGCGGTCGTGGCAGGGGTGGGCCTCCACGATGCCGATGGCCTTGCC
ATGGGCGGGTGAAGCCGGGGCGATGGCCGTGTCCAGAACGTTCCGTCGCCCCGGCGGAGC
GCCCGTTGTCACCGGCCTGGGGGTATCCTGCCGCCAGCGCCGTGTTTTCCTGATCCAACC
GAGGTGGAGGTGCCGATGTACCAGGTGATCCTGTTGAAGAGTGAATCCGCGTTCGCGCGC
GAACAGTGGCCGCAGGTCGACGAACTGGTCGACTACGAAGGTGTGAGTTACAGCCTGCGC
GCCGGCCCGCGCCAGCCGCTGCCGACCGACCACGACTGGCACCCGGTGGCGGTGTACGCG
CCCGATGAGATCACCGAGGAAGAGTTCCAGGACTGGTATGCGCTGCAGCAGCCGACGGTG
GAAGAGCTTCGGCTGAAGTACTGATGCGCGACGCTGGCGGGGCCGCCCATCCGGCCTTGA
CCGGCTCTGCCGTATAGTCGCGCGCAGGCGCGGTGGTCCGCGCGAACCGGTGTGGCTGCG
TGTCTTCTTTCCTGCGATCGATCCGTGCACGGGGGCCCTGGTGGGTCCTGCTGCTGTGCA
CCGCCTTCCTGCTGTCCGCGCCGGTGCTGGCGCAGGATGAGGACCCCACGCCGAAGCAGC
AGCTGGCGGATATCGATTCCAGCCTGAAGGATGTGGAGCGCAAGCGTGGCGATGCAGAAG
CCACCGAGACGCTGGCGATGCTGTCCGAGAATGCCTCGCAGGCACGGCGCGATGCCGAGG
CGCTGGAAAAGGCGCTGCAGCCGCAGCTGGACCGACTCAACGAACAGCTGGCGCAGCTGG
GAACGCCGGCAGAAGGGGCCGCTGAGCCGCCGGAGCTGGCGGCGCAACGGCGCACCCTCA
CCAAGCAGCGTGACGGCCTGGCCGCTTCGGTGGTGCAGGCCAAGGCCAGTGCCGTGCGTG
CGCAGCAGCTGGCGGCGGACATCGAGCAGCAGCGAACCGCGCAACGCACGGAAGAACTGG
GCCAGAAGGTGGCCTCGCCGTTGTCGCCCGCGCTGTGGAGCAAGGTGGCCGAGCGTCTGC
CGATCGATATCGCGCGGGTTGTGCCATTGGCCGGGCAGGGCCGCGATGCGCTGGTCGCCG
GTATCCGCGCCCATGGCTGGGGCACGCCGTTGCTGGGCCTGCTGGCCGCGCTGGTGATGA
TGTTCCCGTTGCGGCTGTGGCTGCGCAGGCTGGGACGCCGCTTTGCTGCGTCCGAGCGTG
CGCCCGATGGTCGCCTGCGCCGGTCCGGCCTGGCCATGTGGCTGCTGCTGGTGGGCACGC
TGCTGCCCGGTTACGCCGTGGTGGTGCTGATGGCGGCGCTGGATGCCATCGATGCGATCG
CGCCGCGCCTGCAGGTGGTGGCCGACGGCCTGGAGACCGCAACGTTCCGCGCGGCCTTCA
TCGCCGCACTCAGCGCCTGCCTGCTGGTGCCCAAGCGCCCGTCATGGCGGCTGTTGAACC
TGGACGACACCGCCGCGCTGAAGCTGCGCAAATACGCCTGGGGCGCGGCGGCGCTGGCCT
GGCTGAGCACGGTGCTGGTGGCCCTGGACCAGGCCACGCGCACCAGCGACGTCACCACGG
TGGCGCTGGACGGACTGATTGCGCTGACTTACCTCGGCCTGATCATGGCCATGCTGGTGA
CCCTGGCGCGCCTGCATCGCCGGCAGACCGCCGAGGCCGAGGCCAAGCTGGAAGCGCAGG
CCGATGGCGTGGGTGCAGCCACGCCGGTGCGCCGCAGCAGCTGGCTGGTACTGGCCCGGG
TAGCGGGCAACATCGCGGTGGTGGCCGCCATCATTGCCACATTGCTGGGCTACCTGAATT
TCGCCAAGTTCGTGAACCAGCAATTGATCGGCGGCAGCATCGTGGTGTTGGCCGCGACGT
TGCTGTTCAAGTTCGTCGATGACCTGAGCACGTGGATGCTCAACGCCGACAGCAAGGTCG
GCCAGACCATCCTGCTCAGCACCGGCCTGAGCGTATCGCGGCTGGAACAGGCGGGCGTGC
TGCTGTCGGCAGCGCTGCGTACCATCGTCGTACTGATCGCGCTGCTGGCGCTGGTGGCAC
CGTTCGGCAACATCGGCGCGGTGGTGGAGCGCTTCACTTCACTGTTCACGACCGGATTCG
ATATCGGTGGCACCAAGCTGGCACCGGCGGGGATCGTGTTGGCGGTACTGGCGCTGCTGG
CCGGCCTGGCGATCACCCAGCTGGTGCAGCGCTGGCTGACCGACACCTACCTGCCCAAGA
CCGAGCTGGACCTGGGCGCGCGCAATTCAGTGAGTACCGTTGCCCGATACGTGGGCATCA
TCATCGCGGTGATCTGGGCGCTGTCGGCGATGGGGCTGCAGCTGAGCAAGCTGGCCCTGC
TGGTCAGCGCACTGTCGGTGGGTATTGGCTTCGGCCTGCAGGTGATCACCCAGAACTTCG
TCTCCGGCCTGATCCTGCTTGCCGAGCGCCCGGTGAAGATCGGCGACTGGGTGAAGCTGG
GTGACCAGGAGGGCGACATCCGCCGCATCAGCCTGCGATCGACCGAGATCCAGGTGGGCG
ACAAGTCGACGCTGATCGTGCCCAACTCCGAGCTGGTCACCAAGACCGTGCGCAACATGA
CGATGGGCAACAACCAGGGCCGCATCCAGATCCAGTTCGCGGTGCCGCCCAGCACTGATG
TCGGCAACCTGCGGCAGGCGCTGCTGGATGCGTACACCGCGCACACCAACGTGCTGAAGC
AGCCGGCGCCGACGGTCTACATCGACAGCATTGCCGGTGGCCAGATCACCATCAACAGTT
TCGCGTACGTGGCCAGCCCGCGACAGGTGTATGCAACCCGCAGCGATCTGTACTTCAGCC
TGCTGCAGATCCTGGCCGAGCGGAACATTCCGCTGTCGACCCCGACCGACATCCACATCA
TCCGCGACCCGCAGGAGTAGGGGTTGTTTTGCAGGGCTGCGCCCTGCACCCCCAGTAGTG
CCGGCCGCTGGCCGGCAACTTCAACAGCAACAGCTGATTTCCTGCGGGATGGCGGGGTGG
GTCCGGTTGCGGGAGACGCCGTAAACCCCCAGGCCGGCCCAGCCGCTGGCGGCTGTGCGT
TCGGGCGCTTGCGAAGCAGTGCTTCGCAAGCAAAGCGCCCTCACCCATGGGGGCTTGGCC
GCGGCATCCATGCCGCGGACACTCCTGCGACCGGACCCACCCCGCCTTCGACAGTTTCCC
GCGATCTGTCGGAAATGCTCTTGGGGTCAGATCCGCTTTCCGGAGGAAAACGGATCTGAC
CCCATCTTGATTTTCGATATCTGACAGAGTGTGTCGACCAAGGTCGACACCGCCCCGCCA
AACCACGGATTGCACGCTGTTGCCGTTGCTTCTGAGGTTGCCGGCCAGCGGCCGGCACTA
CCACGGGTGCAGGGCGCAGCCCTGCAAAGAACCCTATCCCCGTGGTCGGCTGCGCGAGGG
CACCAGTGCGAACGTATCCACCGCCAGCTTCTCGGCATGGTTCAACCACGCGCGGATCTC
CAGATCATCCACTTCGTGGTCCAGCCCGAACGACACGTTGATCTTGCCGTCGGCATCGGG
CTGCACCCACTGCTGGGCCAGCACCACCTTGCGCTGCGAGGACACCGCCTCGATCCAGAA
ACCGCGATCCGGGCGCGTGCTCGCCACCAGCTGCAGCATGTACTGGCCGGCACGGGTGCG
GCGGCCCTTCTGGGTGATCATGTGCGCCTGGCGCACGCTCGGGCGCGGGCCCTGGAATGC
GTCCAGCGGTGCATCGACCGCGATGCCGCCGCGCAGGTCATTGTCGCGGTACAGCTTGAT
GCCGTTGTCGCGGTTGACGAGCAGGGCACACCAGTCGCCGTCGGCCGAGCCGTCCTCGAA
CGCGGTGCAGCGATCAACATAGGCCAGCGTGTTGTCCGTATCCGCGTCATCGAACTGGCG
CGAGGTGTTCTCCAGGTAGACCGACTTCAGCCCCCAGTCCTTGTCGTACTCCAGCAGCAC
CGGTGGCTGCACGTGCTGCAGGCCGACCACCACTTGGTCATCGCCATCGATCTTCAGTTC
GCGGGTCGGTTCGCCCAGCCACAGTGAGCGGGCGAAGGCCAGGTACTGCGGGTAGTCGCG
GCCACCATCGCGCCGGGCCGCCACGCTGGCGCTGGGTGCGCGTTGGCTGTCGATCAACGA
GCGGCCAAAGCCCATCGTCTTCAGGTTCGGGTCCAGCAGGCTGAGCAGGGTCGCACCCGA
ATCCAGGGTGGTGCCGGCGTCGGCGCTGAGCTGCTGCGGGGCAATGCCATCGCCCAGGAA
CAGCAGCAGGTTCTCGCGCTTCTGCCGGGTCAGGATGTGGGTCAGATCGTTGGGCATCGC
CAGGTGGTCGGAGGCGATCACGATCAGCGTGTCCTTGCCGTACGGGCTGGCCTGGATGCG
CTGCACCAGCTGCGAGATCAGCCGGTCGCTGCACTTGAGCGCGTTGAGCATGTTGATGTT
GCCGTACTGGCTCTGGTAGCGCTCGCCCTTGCACGATACCGGCAGGTGGCCCGCCGGGTG
GTGGGTGTCCATGGTCAACGTGGTCAGCATGAACGGTGAACCGGCACGCGAGAGCTGCTC
GAAGCGCTGGTAGGCGGTATCCAGCAGCACGTCGTCGTGCACGCCCCAGGCCGAGTAGTG
GATGCGGCCGATCTTCTTCTGCTGCTTGAACCACGCCAGGTCATGCACTTCGTCGAAGCC
ATGGCTGGCCAGGAACTGGCCCTTGCCGGCGAACTGGCCGTTGGCACCGCCCAGGTAATG
GTTGGTGTAGCCCTGCTGCTTCAGGTAGTCGCCCAGGCACACCGCCTTGGGCAGGAAGCT
GCCCATGCGGTCCATGCTGTTTTCATCGCCCTGCGAGGTGGTCAGCGGCACGCCGCACAT
CGACGACACCAGGCCGGCGATGGTCCAGCCGCTGCCTTCGGCCGAGGCCAGCCCACGCAC
GTCCAGCGACTCGGACGCCAGGCGGTTGAGGTTGGGCATCAGGCCGGGAAACACGGCCTC
GTCCAGATAGGTGCGTTCCAGGCTTTCGCCGTAGATCCAGACGATGTTGCGCGGGCGCTG
CAGCGGCTGCGTCGGCACCTGGTACTCAGGGGCGATGCGGGCGAAGTCGACCGGGCGCAG
CTGCTGGTACAGGCGCTGGCCGTCACGGGCCAGCGGGCTGATCATGATCGTGGCCACCCA
CACGGCCGCGAAACCGGCGAACAACGCGCCACCGTGGCCGGGCCGGCGCCAGCGCTTCAC
CCGTGTGGCGAACAGTGGCAGCAGCGAGACCAGCGCCAACACGATGAAGCCGGCGATGTA
GCCCTTGAAGTCGGAGACACCGGCACCTTCCATGTCGGCGCCGAGGTGGTACAGGGTGGC
GGCATTGAGCCCATCACCGGACAGCTTGTCGATCAGCCACCACGCGCTGAGCATGAGCAG
CAGCAGCGAGAACGCGCCGGCCTTCCACCACACCCACTTGTCGGACGCGAGGAACAACCA
GCACAACAGCAACAACGACAGCAGCAGTATCCAGAGCATAGGCAGCTTCGGCAGTGACGG
GGTGGTGGTGATGGACGTCGTACCGACGCGTGTCCATCCGACCGACGCTGCCGCAAGCAC
ATGCATGTGACAGGCCGATGACCCGATAGTGCATGCACGAACCTGACTGAAATGTTTGTT
GAAATGACGCGCGCGTAATCGCGCTCAGAAGGTAAAACGAGCGTGAAAGGGGTAGCTGGA
TTGCATTAAAAACTGCATGAATACGGGCGTTTTCGTCGATGCGCTAGCGATGCCCGCGTT
CTTCGCGTGCCCGCGCACGACGGTCGAACAGCAATGCACTGGTTACGATGCCCAGGCCGA
GCACCACGCCGATGAACAACAGGATCAGGGCGATGAGCGGGTAACCGAACAGGTGCCAGC
CGGTGTCGATCCTCATCATCATCGCGGCGGCCATGATCAATGCGGCGCTGATGATGCCGG
CCGCCACGCGGTTGGCGATCTTCTGCAGGTTCTCCATCAGCCGCGATTCTTCCAGGCCGG
TGACCTTCATCTGCAGGCGGTTCTCGGCCAGCAGCGCCATGATGTCCGACAGCTTGCGCG
GCCCATCACGCAGCAGCTGCTGCAGCTCCATCGCCTCGCTGGCGATGTTGGCTGCAGACA
GCGACTTCTTCAGGCGCGCACGCATCACGTGCTGCAGCTGGCGCTCGACGATGCGGCGCG
TGTCCAGCTCTGGCGCCAGCAGCCGGCACACGGTTTCCAGGTTGAGCAGGGCCTTGCCGA
GCAGGCTCAGTTCCGGCGGCGTGCGCAGGCCGCAGGCGGTGGCGATGCGCACCATGTCCA
GCACCACGCGGCCTTCGGAGAAGCTGCCACTGGCCGCATAGCGCGCGATCAGCTGACCGG
TTTCGCGCAGGTAGCGCTCTTCGTCGAAGGCCTCCAGCCGCGTGCTGATACTGATCAGGT
CATCGGCCACTTCCTCGCCACGGCCGTCGACCGCCGCGAACAGGATCTTCAGCAGACGCT
CGCGCAGGCGCGGCGGCATGTGCGCGACCATGCCCAGGTCGAAGATCGCCAGCCGGCCGT
CGGGCATCACCCGCAGGTTGCCCGGGTGCGGGTCTGCATGGATCTCGCCATGCACGAAGA
TCTGGTCCAGGTAGCCGCGGATCAGCGCCGCCGCCAATGGGTCCATGTCCTGCTCGGTGC
GGCGTACGCCGGAGATCGCATCCACGCGCACGCCGGTGGCAAGCTCCATCGTCAGCACGC
GCTGGCTGCTGTAGTCCCAGATCGGCTGCGGCACCCACAACCGGCGGAACGGCCGCAGGT
GCCGTCCGAAGCGCGCCAGGTTCTCGGCCTCGGCGTGGTAATCCAGCTCCTGCATCAGGG
TCTTGGCGAACTCGTTGAGCCAGTCGCGCAGGCGCACGCGGCGTCCGACCTGGGTCAGGT
GATCGGCGGCCAGCGCGAAGCTGCGCAGTGCCTCCAGGTCCGAGCGCAGCTGTGCGGCCA
CTTCGGGCTTCTGCACTTTCACCGCCACCTGGCGGCCATCGTGCAGCACCGCGCGATGTA
CCTGCGCGATCGAAGCACAGCCCAACGGCTCGGGATCGAACGAGGCAAACAGCTTGTTCA
CCCCTACGCCCAGTTCCTGCTCGATGATCGCGTGGATGCGCTCGACCGGGATCGGCGCCA
CCTTCTCCTGCATGCGCTCCAGCGCCGTGGCGAACTCCACCGGCACCATGTCCGGCCGCG
TGGACAGCATCTGGCCCAGCTTGACGAAGGTCGGCCCCAACGCTTCCAGGTCGCTGACGA
ACTGTTCCGGATTGCCGTCGGCGGGCACGTCGGCCTGGTTGCTTGCCGCATCCAGGTTCA
TGCCCGAGAACACGCCCGAATGGCGGTAGCGCATCAGCAGGCGCAGGATCTGGCTGCGCC
GGCTCATGCCTTTGACCAGCGGGGGATTGCCATTGGCGGCGGACGGATTGCTCAAGCGGG
ACTCCCATGCGACGAAGACAGGTAGCGCCGGCTGCGGGCCGGCAATGTCCGGATTCCGCA
GTGTCGCCGGGGGGCGGTGGGCATGCGGTGAACCCGGTGTCTTCCGCAGTCCACACCGGA
TCGGTCAGAATCCGCCTATTCCCTTTCTTGGACGCCCCATGGCCGGTGCCAGCCTGTTCG
CCCTGCTCGACGATATCGCCACCCTGCTCGACGATGTCTCGGTGCTGACCAAGGTCGCCG
CGAAGAAGACCGCCGGCGTGCTCGGTGACGATCTGGCGCTGAACGCGCAGCAGGTCACCG
GGGTCAACGCCAACCGCGAACTGCCGGTGGTGTGGGCGGTGGCCAAGGGCTCGCTGGTCA
ACAAGGTGATCCTGGTGCCGGCGGCCCTGGCGATCAGTGCGCTGGAAGCCTGGCTGCACA
GCCGCGGCTGGAACGTGCCCCTGATCGTGCCGCTGATGATGATCGGTGGTGCCTTCCTGT
GCTTCGAGGGCGTGGAGAAGCTGGCGCACCGCTTCCTGCATTCGGCCGACGACGATGCCG
AGCGCCAGACCGAACGCCGCAAGGCGCTGGCCGACGCGCAGGTGGACATGGTCGCGTGGG
AGAAGGACAAGGTGAAGGGTGCGATCCGCACCGACTTCATCCTTTCGGCCGAGATCATCG
TACTGACCCTGGGCGTGGTCGCCACCGCATCGTTCACCAACCAGCTGGTCACGCTGGCCG
TGGTTGCACTGGCGATGACGGTCTTCGTCTATGGGCTGGTGGCGGGCATCGTCAAGCTGG
ATGACGTGGGCCTGTACCTGTCGCGCAAGGGTGGGGCTGTTGCCGCCTTCGGTCGCGGCC
TGGTCGCGTCGGCACCGTGGCTGATGAAGTTCCTGTCGGTGGCCGGCACCATTGCCATGT
TCCTGGTCGGCGGCGGCATCCTGGTGCACAACGTGCCGGCGCTGCACCACGCAGTACAGG
CGCTGGGCGGCGAGGGCCAGTGGGGCTGGCTGGTCAGCGCGGCGGGCAACATGGTGGTGG
GCATCATCGCCGGCGCCATCGTGCTGGCGGCGGTGACCGGGTTCCAGAAGCTGCGCGGCA
AGTAAGCACGTAGACCCTCGGGGTCAGATCCCTTTTCCCAACGGAAAAGGGATCTGACCC
CCATCCACGGTCAGCCTGCCTGCACGCGGTTCTTGCCCTGCCGCTTGGCGGCATACAGCG
CGTCGTCCGCGCGCCGCAGCAGGGTTTCGGTGTCGTCGCCGGGTTGCCATTGCGCCAGCC
CGGCACTGAAATGCACCGGTACGCGCCGGTCCTGCACGGTCAGCACGCGATGCGCCAGTG
AACGCTGAAGGCGCTGCACCGTGGCCATGCTGTCGGCGCCCTGGGTTTCCGGCAGCACCA
GTACGAACTCGTCGCCGCCCAGCCGCGCGATGCCATCGGTGGCGCGCAGCAGCAGCTTGC
AGACGGCCACCAGGTGCTGCAGCAGTGCATCGCCACCGGCATGACCATGTGCATCGTTGG
TCTGGTGGAAATCATCCAGATCGATCACCGCCACGCCCAGCGGCGAGTTGTTGCGTGCGG
CACGGGCCAGCTCGCGTTGCAGCAGTTCGTCCAGGCCGCGGCGGTTCAGCGCCTGGGTCA
GTGGATCGATGCGTGCCAGGTCACCGGCCGCGCGCAGTTCCTGCTCCAGCTCGGCGATGC
GCTGCTCGGCACGCTCCACTTCCTGCCGTGCGTTGGCCAGGTGATCGCGCGCCTGCGCGG
CCTGCTGCTGCACCTTGCCGGTGTCGCGCATCACGTCCTGTAGCAGCTGGTTGAGGTCGG
CGATGCTGCGCGCCTCGCGCAGCTGCAGTGCGTAGCTGCCGATGCGATCGTGGTACTCGC
CGGTGCTGGTGGCCATGCCATCCATGCGCTCGATGAACTCGCCCATCAGCCCGCGCATCG
CCGCCTTCGAATCGTCGATGCCCTGGCGCAGCAGGCCCTGCTTGTAGATCACTTCGCGCA
GTTCGGCGCGGGTGCGCTCGACCGCCTCAGCTTCCAACGGCCCGTCCAGCAGCTGGCGCA
CCGCGGCGATCTGGCCCTGCAGCCAGCTGCGGTCATCCAGCAGCTCGCTCACGTTCTCCA
GCAGCAGCGCGAACAGCTCCAGCAGCAGCGCCTGCTGCTCCTGCCAGCTCTCGGCACGCA
CGCCGACCTGGTGGCCAAGTTCGCGCACGCCCTGCTCGATCGGTTCCAGCGCCGTGCCTG
GCTGCCACTGGCGCAGGTGCATGGCCAGTGCCTGCGCCTGTTCGCGCAGGTCCGGGTCGT
GCTGCAGCAGCGCCACCACCGCGCCGCCCAGCAGCAGCCGCAGCTGCTCGGACAGGCGCA
GGCTTTCGGGTTGCCCATCCGGCGAATGCTGTTCGATGGTGCGGATGTACTTGTCGATCA
ACTGCCGCATCGCGCGCCCGTAGCGCGGCCAATCGGCGCTGGCCTGCGCCGACTGCAGGC
GGTCGCCCATGTCGCCCAGCTCGCCGGGCAGGGTGGCCATGCCGTTGGCGAACGCGGCCA
GCAGCGGTTCCGGCGCGTCGGCGCCTGCGAACAGCTGCTGCAGCGCCACGCCACCGCCGC
CCTGCAGCACCACGCGGTCGCCCAGCCCATCGTCCACCACCGCGCGCACGCGTGCCGGCG
GCCCAAGGGCGGTACCGGGGGCAGGGCGGTGGTCGGGCTGGTCCGTCATGGAGCGAATCC
TGGGGGCTGGCAGGGACTGGTTCCAGCATATCGGCGCGGCCGCCGACGGCTTGAACGGCT
AGGATGGGCGACAGGATGCCGCAGTGGAGGTGGTGATGCGCGTGATGTTGCTGGGGGCGA
CCGGCCTGGTCGGTGGGCTGACCCTGCCCCGGCTGCTGGACGACCCGCGCTGCAGCGCCG
TGATCGCCCCGACCCGTCGCCCGTTGGGCGCAGCCCACGGGAAGCTGGAGAACCCGGTAC
TGGCCTTCGATGCGCTGCCCGCCGCCGCCGGGTGGGCGGGCGTGGACGCGGTCATCTGCG
CGCTCGGCAGCACCATTGCCCAGGCTGGCAGCCGCGAGGCCTTCCATCGCATCGACCATG
ATTACCCGCTGGCGTTCGCCCGTCTGGCGCAGGCGAAGGGTGCGCAGACCTATGTGCTGA
ATTCCGCAGCCGGTGCCGATCCGCGGTCGTCGATCTTCTACAGCCGGGTGAAGGGTGAAT
TGGAGCGCGATCTGCGCGCGCTGGGCTTCACCTCGTTGACCCTGGTCCGCCCAGGGTTGA
TCGGCGGCGAGCGCAACGAGGTGCGGCGCGGTGAGCGTCTCGCGCTGAAGGTGCTGGGCG
TGCTGGGGCCGGTACTGCCGCGGGCGTGGCGGATCAACCCGGCGAGCGAGATCGCCAAGG
CGCTGGTCGAGGCCGCGCTGGCCCCGCAACCGGGTGAGCACGTGGTGGCATCGAGCGCAC
TGGCCGGCTGATGTCGCGTGCGCTGCGCCTGACCCAGCTCCAACAGCTGCTGCGCCGCCA
TCGGCGGCCGGTGGCCGGCCAGGTGCTGGCCGACGCGCTGGGAGTGAGCCTGCGCACGCT
GTACCGCGATATCGAAACCCTGCGCGAGCAGGGCGCCGACCTGCGCGGCGAGGCCGGCGT
CGGCTACCAGCTGACGCCGAGCGATACCCTGCCGCCGATGACCCTGCCACCGGCCGAGAT
CGACGCGCTGGTGCTGGGCCTGCGCTGGGTTGCGGCCCGTACCGAACCCGCGTTGGCCGA
AGCCGCACGCGATGCCCTGGCGCGCATCGCCCATGTGTTGCCCGCAGCGCGGCGCGAGGC
CCTGCGTGACAGTGGCCTGCGGGTGGGCCCTTCGCGTGCGGCGGCCAAGGTTCCCCCAGC
TCGTCTGCAGGCCGTGCGAGAGGCTGTCGGTTCACAGCAGCGCCTGAAGTTCGGCTACGA
GGACGCGCACGGCCAGCGCAGCGAGCGCATCGTCTGGCCGTTCGCGCTGGGCTACTTCGA
TGAGGTGCCGATGCTGGCGGCGTGGTGTGAGCGCCGCGAGGATTTTCGCCATTTCCGCCT
GGATCGCATCCGCCAGGTGCGCGTGCTGGAGGAGCACTACCTCGTACCACGCGCCACGCT
GCTGCGGCGCTGGCAGAAGGCGCAGGGCATCGCGCCGGACTGGCTGGACCGTTCGTAGCG
TCGGGCCTGCTCGACTGCTGCTGCGTTCTGCTTCCTGCCTCTGGGGGAGGGCGGCCTTCG
CACTTTGCTCCTGGTAGGGGGCGAGCTTGCTCGACCGCCTTTGATCTTCGCGAACAGCAG
TCGAGCAAGCTCGACCTCTACCAGGGCAGTGGCAACGGCATCGAGCAAGCTCGGCCTCTA
CCAGGGCAGGAGCGACGGCAGTAGAGCACGCTCGCCGCTACTGACAGAATCTGTCAGCAG
GGCCGTACCACCATGATCGCTCCCAACAACGGAGCTTCCCCATGTTCACGCCCAGCACCC
TGCTGCAGTACGTGCGCGACGTCGCCACCAGCGCCACCTTCTACAGCGGCATCCTCGGCA
AACCGCCGGTCGAGCAGTCGCCTGGCTTCGCCCTGTTCCTGCTCGGCGATGGCGCCGCAC
TCGGCCTGTGGCAACGCGATGACGTGCAACCGCCGGTGTCTGCGCAGGCAGGCGCCGCCG
AACTGGCGATGGTGGTCGCAAACCCCGAGGCCGTGCAGCAGATGCACGATGCGTGGCGTG
GGCTCGGCGTGCAGATCCTGCAGTCGCCGGTGACGCTGGAGTTCGGCCACACCTTCGTCG
GTGCCGACCCTGATGGCCACCGGCTGCGTGTGTACAGCCGCGCCGAAGGCATGGTCGCGC
GCGATTGATCGCCCGCATTGTGTAGATCCACGCCATGCGTGGATGCCGGAAAAAAAACGC
CGGGCAATGCCCGGCGTTCTCTCCAAGTCATGTGCCAACCAACGGTTGGCACCTACCTGT
CAGGTGGCCGATCAGCTGGCCAGTGCCAGGTCGTCCATCATCGCGCGCAGGAAGCGGGCG
GCTTCACCGCCCGTGGCTGCGCGGTGGTCGAAGGTGACCGACAGCGGGATCACCTTGTGC
GCTTCCACGCCGCCCATCACCGGGGTCATCTGGTGGCGGGCTCGGCCGGCACCGACGATG
GCCACGCACGGCGGCACCACGACCGGGGTCGCGTAGCGGCCGGCGAACATGCCGAAGTTG
GACAGCGAGATGGTGTAGCCACTCAGTTCCGACGCCGCGATCGAACGCGATTCCACCTGC
TCGCGCAGGCGGTTGACGCCTTCGCGGATGCCGCGTGCGTCGAGCATGTCGGCGTTGCGC
AGGGCCGGCACGAACAGGCCGTCGTCGGTGTCCACGGCGATGCCGATGTCCACCTGCGCG
TGCAGGGTACGGGTCAGCGCTTCACCGTCGAACCAGGCGTTCATCGCCGGCACCTTCTGC
GCGGCGACCACGATCGAACGCACCAGGCGGGCGGTGACGTCGTTGCCCGGCAGCCAGGCA
TGGATGTCGGCGTCGTCGTTCAGCGTGGTCGGCACGACCTTGCTGTGCGCATCGGCCATC
ACGCGGGCCATGTTGCGGCGCACGCCCTTCAGCGGTTCCGGCTGGCCCTTGGCGACCACG
CCCGGCGGCTGGGTACGCATCGGCTTGCCGGCGGCGGACAGCGGGGTGCGGGCTTCGCTC
TGCACCGGGGCAGACACCTGCGCCGGGGCCGGCGCGGCATAGGCAGCAGCGGCAACCGGT
GCCGGAGCAGCGCCGAGCTTGGCGCTGCCGTTGGCGGCAGCCTGCTTGACGTCGGCCATG
GTCACCGCGCCATCGGTGCCGGTAGCGGCCACGCGGCTCAGGTCCACGCCCAGCTTGCGC
GCCATCGCACGCACGGCCGGCACGGCCTTGACGCCACCGACGGCCAGCGCCTGTTCGGCA
TGCACGGCATTGGAGCTCTGCATCGCGCCGACCACGGTACCGGCGTCATCGCGCTCGGCC
GCGGCGGGCTTGGCCTCCTCGGCGGCAACTGGAGCGGCCGCAGCCGGCAGCGGCGGCGGG
GTCGGTGCGGCCGCCGGTGCAGCGTGGCCATGGCTGTGGCCGGTGTCCTGGCCATCGGCT
CGCTGCGGCAGGTTCGGGTCCAGTTCGAAGCTGGCCAGCACCGAGCCGGTCGGGATGATG
TCGCCGGCGCCGCCGGACAGCTTCAACACCTTGCCGGAGAACGGCGAGGGCACTTCCACC
ACGGCCTTGGCGGTCTCCATCGACACCAGCGGCTCGTCCAGCTTGATCACATCGCCTTCC
TTGACGAACCACTCGACGATGGTCGCGTCCGGCAGGCCTTCGCCCAGGTCGGGCAGGTTG
AAGTTCTTGGTCTGGCTCATTTGCAGTTCTCTTCCAGCAGTTCCAGTTCGCGGGCCGGCA
GCCAGCCCGTCGCGCCATTGGCGCGCTCGGACCACCACCACCCGCCGTGTTCGTGATGAA
GCTTCACCATCTCGCCGCTTTCCACATCCAGCTCGCGGGCGTCGTAGTCGCACAGCGCTT
CGGCGCGACCCTCGTCCAGCAGCTGCAACCAGGCGATGGGCGCCCATCCAGCGCGCCCAT
CGTTGGTGCGTACCCAGGCAAACGCCGGCCATTCCTCGTCACGGACACCTACTTCGACGA
TCTGGCCGGTGCGGAACCGGAGCGGGTTGGGATACTGGCTGCGGTAAGCCCCCAGAAGGC
GGGCCCGCATGTCAGCCGGCCGCCACCGCGCGCTTGGCCGCAGCCACGATCCGCTCAACG
CTCGGCAGGTACTTCATTTCCAGGCGGAACAGCGGAATGTGGGTGTCGTAGCCAGTGACG
CGCTCGACCGGTGCCAGCAGGTCGTAGATCGATTCCTCGGCCAGGCGCGCGGCGATCTCG
GCGCCGAAGCCCGCGGTCTTCGGGGCCTCCTGCACGATCACGCAGCGGCCGGTCTTGGCC
ACCGATTCGGCGATGGTGGCGAAGTCCAGCGGACGCAGCGTGGCCACGTCGATGACTTCG
GCACTGATGCCTTCGCCGGCCAGCTTGTCCGCCGCTTCCAGCGCTTCCTTCACCTGCGCG
CCCCAGGTCACCAGGGTCACGTCGGTGCCGTCGCGCAGCACGAAGCAGACGTCCAGCGGC
AAGGCTTCGCCGTCGTTGACGACCACTTCCTTGTACTGGCGGTAGATGCGCTTGGGCTCC
ATGTAGATCACCGGATCCGGCTCGCGGATCGCGGCCAGCAGCAGGCCATAGGCACGCTGC
GGCGACGACGGCAGCACCACGCGCAGGCCCGGCACGTTGGTGAAGATCGCCTCGTTGGCT
TCGCTGTGGTGTTCCGGCGCGCGGATGCCACCGCCCCACGGCACGCGCAGCACCATCGGG
CAGTGCAGGCGGCCACGCGTGCGGTAACGCAGGCGTGCCGCGTGGCAGACGATATGGTCG
ACCATCGGGTACATGAAGCCGTCGAACTGGGCTTCGGCCACCGGCTTCATGCCCTGTGCG
GCCAGGCCGATGGTCAGGCCGGCGATGGTGGTTTCGTCCAGCGGGGTATCGAGGATGCGG
TCCGAGCCGAAGCGCTGCTGCAGCCCGGCGGTGGCGCGGAACACGCCGCCGTTGACGCCC
ACGTCCTCGCCCAGCACCAGCACCGACGGGTCGTGTTCCAGCTCCCAGGCCAGCGCCTGG
GTGATGGCTTCGATGAGGGTGATCGGGGTGGTGGTCATGCTCTCTTCTCCGCGCGCGACC
GCAGCGCTGTCGGCGGCGTTGGTGTGCGCGCCGGGCGCGCCGTTCTTGATCTCATCCATG
GCGCTTCTCCAGGGCGATCGCCTGGGCACGCTGGGCCAGCAGGTCCGGCGGCGGATCGGC
ATACAGGAAGTCGAACATCGCCTCGACCGGCTGCACCGGCGTGTTGAGGTACAGGTTCAC
TTCCTCGTCCACGCGCTTGCCGCACTCGGCGACCCAGGCGCTTTCCTCATCCTCGCTCCA
CACACCGGCGTTGATCAGGTACTTGCGCAGGCGCAGCATCGGTTCGCGCTGCCAGGCGTC
CTTCACTTCAGCATCGTCGCGGTAGCGGCGCGCGTCATCGGCGGTGGTGTGGTCGGACAG
GCGGTAAGTCATCAGTTCCAGCACGGTGCCACCGTCGCCGGCCAGCGCACGTTCGCGCGC
CTGCTCCATGGCAGCCAGCACCGCGATCAGGTCGTTGCCGTCCACCTGCAGGCAGTGCAG
GCCGCCAGCCAGGCCCTTCTGCGCCAGCGTTTCGGCACCGGTCTGGGCCGAACGCGGGAC
CGAGATGGCCCAGCCGTTGTTGACGATGCACAGGATCAGCGGGAGCTTGTAGGCGCCGGC
CGAATTCAGTGCCGCGTAGAAGTCGGTCTTGGAGCTGCCGCCGTCGCCGCACACCGCCAC
GGCGATCTGCGGTTCCTTGTTGAGCTTGAACTTCAGCGCGGCGCCTGCGGCATGCAGGCA
CTGGGTGGAGATCGGCACGCAGAACGGGAAGTCCTTGGCCGCGTTGCCGCCGTAATCGTT
GCCGCGTTCGTCGCCGCCCCAGTACATCAGCACGTCGTGCGGGCGCACGCCACGCATGAA
CATCGCGCCATACTCGCGGTACGAAGGCGCGAACACGTCGTCCTTCTGCATCGCCGCGCC
GATACCCACGTGCGCGGCTTCGTGGCCCAGGCAGGCGGCATAGGTGCCCAGCTTGCCGGT
GCGCTGCAGTGCAATGGATTTGCTGTCGAACGTACGTACGAACAGCATCTGCTTGAACAG
CGGTACCAGGACCTTGGGGTCGCGCAGCGACGCGGGCAGGTCATCGCGGACGAGTTTGCC
GTCCGTATCCAGGTACTGCAGGTATTCGATCTTGAATTCAGCGGCAACCGTCATTGCGTA
CTGCACCTTCGACAGAGAAGTTACAAATGATATGAATCGCCATGTTAAGGAACGCGTACG
GAATAGCCTTCCTGCGCCGCAACACGGCAACGCCCTGTTTTACCCCTGCCGGCGGGTGGG
GGGCCAATAACAACAACGTATTCAGTCGTTGCTGCAAAGCATCAGAATACGCCTCTGGCT
GACTGCTGGCGCAACGACCCGATCGGTTCCACGCGCAGGCCCCGCATCGGCCAATGCTCC
ACGGGGCACCGCACGCCCCGGTATGGACCCGGCGGCTGCCAGCGCGGCGGCAACGCGCTA
CCCTTGCCGCCCCCGATCTGGTCCCGCCCATGTCCGTCGACAACAACCAACGCGATCTCG
AAGCCGGCATCCACACCGACCTGCAGGGACGCCTGACCTACGGCGGCTACCTGCGGCTGG
ACCAGCTGCTCAGCGCGCAGCAGCCGCTGTCCAACCCGCCGCACCACGATGAGATGCTCT
TCATCATCCAGCACCAGACCTCGGAGCTGTGGCTGAAGCTGCTCGGCCACGAACTGCGTG
CGGCGATCGGCTTCCTGCAGCGCGATGAAGTCTGGCAGTGCCGCAAGGTGCTGGCGCGCA
GCAAGCAGGTGCTGCGCCAGCTCACCGAGCAGTGGTCGGTGCTGGAAACGCTGACCCCGT
CCGAATACATGGGTTTCCGCGACGTGCTGGGCCCGTCTTCGGGCTTCCAGTCGCTGCAGT
ACCGCTACATCGAGTTCCTGCTGGGCAACAAGAACGCGCAGATGCTGCAGGTGTTCGAGC
ACGACCCGGCCGGGCAGGCGCAGCTGCGCATCGTGCTGGAGGCGCCGAGCCTGTACGAGG
AATTCCTGAAGTACCTGGCCCGCTTCGGCCATGCCGTGCCGGCGGTGTACGAATCCCACG
ACTGGACCCAGCCGCACGTGGCTGACGACGCGCTGCAGCCGGTCTTCGAGCGCATCTACC
AGGACACCGACCGCTACTGGCGCGAGTACGCGCTGTGCGAGGACCTGGTGGACCTGGAGA
CCGCCTTCCAGCTGTGGCGATTCCGACACATGCGCACGGTGATGCGCGTGATCGGCTTCA
AGCGCGGCACCGGCGGCTCGTCCGGCGTGGGCTTCCTGGCCAAGGCGCTGGAGCTGACCT
TCTTCCCCGAACTGTTCCAGGTGCGCACCAGCCTGCAGGCGGCACCCCCGGCAGAACTGG
GCTGACCCCCATTCAGCTTGGACCCCGGCCATTGGCTGGATCGTTTCAGATGCAAGTTCA
GCGAGCAGGCTGGCACCTGCCTCAAACGGCGTGTATTTGACGTGAACGGCAGAAGTCGGT
GATCCTCGCGCGTTGCTCCAACTGCACAGCGGACGTGCTCGTCATCCACCGAACCAGGAA
ATCCGCATGAGCGTAAACGCCACTGCGAACACCCCAGAGCCGGCGCTGCCGGACTTCAAG
ACCACGCTGGGCCACCCGCGCCCGTTGTGGATGCTGTTCATGACCGAGTTCTGGGAGCGC
TTTGCGTTCTACGGCATCCGCTGGGCGTTGGTGCTGTACATCGTCGCCCAGTTCTACAAC
GGCAGCGCTGCCGGTGAAGGCGACGCCAGCCGCATCTATGGCGCCTACCTGGCCCTGGTA
TACGCCGCGGCGATCTTCGGTGGCTACGTGGCCGACCGGGTACTGGGCTACCAGCGCTCG
ATCCTGACCGGCGCGATCATCATGGCCGCCGGCCTGTTCATGATCTCGCTGCCGCAGGAG
CACATCTTCAAGCTTGGCCTGGCCACGATCATCGTAGGCAACGGCCTGTTCAAGCCCAAC
ATCTCGACCATGGTCGGCAAGCTGTACGGCCTGAAGGACGAGCGCCGCGACTCCGGCTTC
ACCATCTTCTACATGGGCATCAACATCGGCGCGATGATCGCCCCGGTGCTGACCGAGTAC
CTGGCCCGCAAGGTGTTCGGTACCGACGCGATGCCGTCCTACAAGGTCGTGTTCATTGCC
TCGGGCGTGGGCATGCTGATCTCGCTGGTGTGGTTCTACATCGGTCGCGCCGGCCTGAAG
GGCATCGGTGCACCGCCGGCCGGCGCTGAAGGCTTTGGCCGCATCATCATGGTGCTTGCC
GGTGCCGTGGTCGCCATCCCGGTGGCGTACTTCCTGCTGGCTACCGGTGCCACCGCGCTG
GCCTGGATCCTGGGCGCGATGTTCACCGCGCTGGCCATCCTGCTGCTGGTCGAGGGCGTC
CGCGAAGGCAAGGTGCAGCGCGACCGCGTGATCGCCATGCTGATCATCTTCGCCTTCAAC
GTGATGTTCTGGATGTTCTTCGAACAGGCCGGCAGCTCGTTCACCTTCCTGGCCGAGAAC
ATCGTCAACCGCCAGTTCGGTGACTGGACCTTCCCGACCGCGTGGTTCCAGTCGGTCAAC
TCGGTGGCGATCATCACCCTGGCACCGGTCATCGCCTGGATCTGGGTGGCCATGGGCCGC
GCCAATCCGTCCATCCCGCGCAAGTTCGGCCTGGGCCTGCTGTTCAACGGCGCCGCCTTC
GCGCTGCTGATGTTCGCCCTGTCGCAGATGGTCGTTGACGGCAAGATCCCGTTCTGGACC
CTGTTCATGGTCTACGTCATCCAGTCGGTGGGTGAGCTGTGCCTGTCGCCGATCGGCCTG
TCGATGGTGACCAAGCTGGCCCCGGTGCGCCTGGTCGGCTTCGGCATGGGTGGCTGGTTC
CTGTCCACCGGCATCGGCAACAACCTGTCGGGCATCTTCGCCGGCGTGGTCAGTGGTGAA
GGCGGCATGACGGTCGAGTCGGCCCTGAAGGGGTATACCTTCGGGTTCTGGGCCCTGATC
GGCTCCGGCGTGGTGCTGTTCCTGATCGCCCCGCTGATCAACAAGCTGATGCACGGCGTC
AAGTAATGATGAGAGGGTAGAAGGCATGCGAAGCAAGCTCGGTGGTGCAATGGTGGTGGT
CTGTGCGGCGCTGATCGGCGCCTGTTCGCAACCGCAACCGCCTGCCGCCGCCGAGCCCAC
GCAGCCCCTGGATACCCGACCCACCGAGCCACCGGTTGCTGACCCCAGCGAACCGGTGGC
CTCGGGCAACACCCCGGTGGCGGCGGACATCGCCGCCATCGCCGGGCTCGGCGCGCAGTT
CGACCCGGCCCGCAACCCCGCCGACGACCTGGCCACCGCCAAGGTGGAAGCCCAGCGTGG
CAAGAAGCGGATCCTGCTGGAGGTCGGCAACGCCGCCTGTGAGCGCTGCCGGGCGCTGGA
CGACGTGGTGGAAGGCAACGGCGACCTGCGTCGCTTCCGCGATGCCCACTACGTGTGGGT
GAAGGTCAACGCCAGCGACGAGCAGCCCAACACCGCCTTCTTCGCCCAGTACCCGGTGAT
GGCGCGCGACTACCCGTACCTGCTCGTGCTCGATGCAGATGGCGGCCTGCTGGTATCGCA
GGCCACCGGCGAGCTGCGCAGGGGCGAGGCGTTCCAGCCTGCGCGGGTGAGTGCCTTCCT
CAAGCAGTGGGCGCCTGACAAACCGGAATAGGGTAGTGCCGGCCGCTGGCCGGCATGCTC
TGGTGGGTGCCGACCGCTGACCGCCCACCCCGGTGGGTGCCGACCGTTGGTCGGCACTGA
GGCGCATCCACGCCTGGCGCGGATCTACTGCGCGCACCGTCACACTCTCTGAATCGGCGT
CTCAACTTCACCGTGAGCACGCCGTTACCGGCAAGGACCTCAGTCGACATCCCGTCGATG
CAACCTTCCGGAACGCCCATGCACAGCGACCACGCCGAACGATTGCCCGAACCCGCCAGC
GACCTGGCCGAGGGTGGGGCAGGCGAGGGCGTGACCCTGCCGCCGCAGGAAGCGCTGCTG
GATGACGCCGGTACCGGCGAGGACAGCGTCGACCTGGCGCCGCCACGCCATCGCCTGCCG
CAGATCGCGCTGCCGGACAACGTGGTGCTGAAGGGGGCGGTGCAGAAGCTGGTCGAGCAG
AAGTCCCGGCTTGATGCGCTGGCCGCCGAAGGCCAGCTGGCCGGGCTGCTGCCGCCCGAA
TGGCAGGGCCACGGCGCGCGCGCGATCGAGCTGTCCACCTTCATCCAGGGCGTGCTGCCC
TTCCTGCAGACTGGCGAGCGTGGCGAGACCGCCCCCGCGCGACTGCCGGTGCGCCATGTG
TTGGGTGACGACAGCCGCTGGGGCCTGGACGATGTGGCCGAACCGAAATCACTGGCGTGG
TATCTGGCCAGTGACGAGCGCGCCACGGCCGGCAGCAAGGACGTCGCCGAGGCATATCTG
GTGGGCGCACTGGGCCTGGCGTGGATGCAGGAAGGTCGCAGCCGCCCCGGCTTCCTGCGC
GCGATGGGCCAGGACAGCCTGGCCGCGCGGGTGACCATGCTCGGCTATCCGCCGGCCAAC
GAACTGGCGCTGTACAGCGTCACTGCGCACGGCCAGCCGCAGATCTGGTGCGTGCACGGG
CGCCGCCGCATGCGCCCGCTGGTGGCGCCGTGGTTGAGCGTGCCGCTGCTGACCGCCTAC
GGCGTGCCGGCGCCGGTTGCGTGGCCGTCCAGCTTCCCGCCGGTGGAAGCGGTGGCCGAG
CTGCTGGCGACCGCCCGCCTGGGGCGCGCGCTGCCGGAAGTGGACCTGGCCAAGGCCGTG
GCGAAGATCGCCGAGGACGCTGCCTCGGACGCCTGGCAGCCGGTCAGCCTGCTGCAGCTC
AACACCTGGTCACCGCGCTGGCACTTCTTCCTGGGCACCTTCGTCGGCCTGCCGTCGTTG
CTGCTGGTGGCGGCGGCGCTGGCGCTTCCGGGGGCGGTCGAAGCAGCGACGGTGGCCGCC
TCGCTGGGCTTCGCCGGCGGCGCCATCGCAGCACTGGCCGTGCCGTGGATCCACGCACGC
CGCAAGCACCTCAGCTGAAAAAAGGGGACGGAGGGGATTAAGCCGCAATCAGCACAGGCG
TGCCTGATGCGACTTAATCCCCTCCGTCCCCTTTTCTTTCAGACGCCTTCGCCCATCCGC
TCCAGGCCTTCGCCGGCCAGGCGAAGGATCAGCTTCTCCAGCACCTGCTCTTCTTCTTCG
CTCAGCACCGACATCAGCTTGCGGGTGATCTCGATCACCATCGGCGCGATGGTCTCGTAC
ACCTCGAAACCGGCGGCCGACAGCGCCAGCACCGAGCGGCGGCGATCGTCGCCGTGGGTC
TCGCGCTTGATGAAGCCGCGCTCCAGCAGGCGGGCCACGGCGCGGCTGACCGCCACCTTG
TCCATCGCCGTGCGGTCGGAGACCTCGCTGGCCGAGGAGCCCGGGTACAGCGCCAGGATG
GTGATCACCCGCCACTCGGGGATCGCCAGACCGTAACGATCGCCGTACAGCTTGGCGATG
TTGCCGCTGACCCGGTTGGACAGCACGCTCAGCCGGTACGGCAGGAACTGTTCCAGGTCG
AGCAGGACGTGCGAGGCACGCAGGCGGGTCGAAACGGGATCGGCGGGGCTCATGTTGCGG
TGCACCTTGCTGGTGGTTTCAAGTGTAACTATAAGGGGTGGGTCCAGACCCTGCATTCTC
GCCGGGTCCCTACCTGCCCGCACCTGGTTTGTACCGATGCGGTACCGATTCGGAGCCACG
CCATGAATACCGCAGTCCCGACCGCCTCGCATCCCAACCCCGGCATGCAGGTCACCACCT
TCGAGAACCCGATGGGCATCGACGGCTTCGAGTTCGTCGAATTCGCCGCCCCGGCCGGCC
GTGGCCAGGAGCTGCACGAGTACTTCCGGAAGATGGGCTTCAGCGCGGTGCTCAAGCACA
AGCAGCGTCCGATTACCGTCTATCGCCAGGGCGACGTCAACTTCCTGGTCAACGAAGACC
CCGATTCGTTCGCCGCCGACTTCGCCGAAAAGCATGGCCCCTGCGCCTGTGGCTTTGCCA
TCCGCTTCAAGAAGCCGGGCCAGGAGGTCTACCAGACCGCGCTGGGCAACGGCGCCGAAG
CCATCGCCTTCAAGCCGGACAGCAAGGCGGTCAGCGCGCCGGTCATCAAGGGCATCGGCG
ACTGCATGCTGTACCTGGTCGACCGCTATGGCAGCGCCGGCAGCATCTACGACGGCGACT
ACGAGCCGATCGCAGGGGCCGACCTGCACCCGTTCGGCTTCGGCCTGACCTTCATCGACC
ACCTGACCCACAACCTGTACTTCGGCAACATGCAGCAGTGGTCGGACTACTACGAGCGCC
TGTTCAACTTCCGCGAGATCCGCTACTTCGACATCAAGGGCCTGAAGACCGGCCTGGTGT
CCAAGGCGATGACCGCACCGGACGGCATCGTGCGCATCCCGCTGAACGAATCGTCCGACC
CGAAGAGCCAGATCAACGAGTACCTGGACGCGTACAAGGGCGAGGGCATCCAGCACATCG
CCTGCTTCACCGAGAACATCTACGAGACCGTCGAAGCGATGCGCGCGCAGGGCGTGGATT
TCCTCGACACGCCGGAAACCTATTTCGACGTGATCGACCAGCGCGTGCCGAACCACGGTG
AAGACGTGGCGCGCCTGGCCAGGAACAAGATCCTGATCGACGCCGATCCGGAAACCCACC
AGCGCAAGCTGCTGCAGATCTTCACCCAGAACTGCATTGGCCCGATCTTCTTCGAGATCA
TCCAGCGCAAGGGCAACGAAGGCTTCGGCGAAGGCAACTTCACCGCGCTGTTTGAAAGCA
TCGAGCGCGACCAGATCCGCCGCGGCGTGCTGTAAGGTCCGCAGGCAATGTCGGCGTCCC
GCCGGCATTGCCTGTCCGAATGGTAGTGCCGGCCGCTGGCCGGCAATCTCTGGAGTTCCC
ATGTCCCCCGCCATCACCGCCCGCGGCTACCAGTCCGGCTTCGGCAACGAATTCGCCACC
GAGGCCGTCGCCGGCGCGCTGCCGGTCGGGCAGAACTCACCGCAGAAGGTGGCCCACGGC
CTGTACGCCGAACAGCTGACCGGCACCGCCTTCACCGCGCCGCGCGGCAGCAATCGCCGC
AGCTGGCTGTACCGGATCCGCCCGGCGGTGACCCATGGCGAGTTCACTCCGTTCGCGCAG
TCGCAGCTGCAGTGTGATTTCGGCGCACAGCCGGCTTCACCGAACCAGCTGCGCTGGAGC
CCGCTGCCGTTGCCGGAGCTGCCGACCGACTTTGTCGAAGGCCTGTACACGATGGGTGGC
AACGGCTCGCCCGACGCGCATGCCGGCGTGGGCATCCACCTTTACGCTGCCAACCGCGAC
ATGGTCGGCCGCTACTTCTACGACGCCGACGGTGAACTGCTGATCGTGCCTCAGCTGGGC
GCACTGCGCCTGCTGACCGAGCTGGGCGTGATCGAGATCGAGCCGCAGCAGATCGCGGTG
ATCCCGCGCGGCGTGCGGTTCCGCGTGGAACTTCCCGATGGCCCGAGCCGCGGCTACATC
TGCGAGAACTACGGCGCGCTGCTGAAGCTGCCCGACCTTGGCCCGATCGGTTCCAACGGC
CTGGCCAACCCGCGTGACTTCGAGACCCCGCACGCGGCGTTCGAGGATGTCGATGGCGAT
TTCGAACTGATCGCCAAGTTCGAGGGCCGCCTGTGGCGCGCGCCGATCGACCATTCGCCG
CTGGACGTGGTGGCCTGGCACGGCAATTACGCGCCGTACCGCTACGACCTGCGTCGCTTC
AACGCCATCGGTTCGATCAGCTACGACCATCCGGACCCGTCGATCTTCCTGGTGCTGCAT
TCGCCCAGCGACACGCCCGGCACCAGCAACATGGACTTCGCGATCTTCCCGCCGCGCTGG
CTGGTGGCGCAGAACACGTTCCGCCCGCCGTGGTTCCACCGCAACATCGCCAGCGAGTTC
ATGGGCCTGGTGCATGGCGCCTACGACGCCAAGGCCGAAGGCTTCGTGCCGGGTGGCGCA
TCGCTGCACAACTGCATGAGCGGTCATGGCCCGGATGCGCCGACCTTCGACAAGGCCTCC
AATGCCGATCTGTCCAAGGCCGATGTGATCAAGGACACGATGGCCTTCATGTTCGAGACC
CGCGCGGTGATCCGCCCGACCGCGCAGGCGCTGGCCGCCGGCCATCGCCAGGGCGATTAC
CAGCAGTGCTGGAACGGCCTGCGCAACAACTACCGCTGACCCGAAAAAGGGGACGGAGGG
GATTAAGCCGCAATCAGCACACGTGTGCCTGAAACGACTTAATCCCCTCCGTCCCCTTTT
TCTTCAGGCGGCCTCGGTGAACGCGTCGCAATGCTCCAGCGGCAGCGCTTCCAGCAGGCG
TTGCCGCACACGCTGGCAATAACCCTCCGAGGTCAGCCCGGGCAGCATCTGCATCGCCGA
GTGCAGCACCTGCAGTACTTCACTTTCGGCGCGCGCCTGCTGCAGGTCGCGGAACAGCGC
CGCCGCCTGCGGGTGGCGCTGCATTTCCAGGATGCCCAGTACATAGATGCGCGCGGCCAC
CAGCGAGCGGCGGCGCTCGCTGCCGGTTGCGGGTGCAGCCGGTGCCGCAGCCGGCGTGGC
GGGTGCCGGTGCTGCCGCGTCTGCGGGTGGTGGCGGTGCGGCTGTGGCGCCGGTACCGGT
GCTCAGGTAGCCGGCCTGCACCAGCTGGATGACCATGTCGGGCGCGTCCTGGCCGAGCAG
GCCGGTCAGGTCGGCGATGCTGCGCTGGCCGTCGCACAGGATCAGCAGCCGGCGCTGGCG
CATGTCCAGCGGCGCGCGATGGGCCTGCAGCGCGGTTCGGGCGAGTTCGGTCTTGCGCGG
TTGCATGGAAGGGACAGCCAAGTCGGTGCACGCCGAGCCTGAACGAAGGCGATGAAACCG
CGATGACAATGCAGCGCCTGCACACGGGATGGGCTAGCGTGCAGCCATCTTCGTGCCAGG
GAACCGCACCGATGAAGCACCTTCCGCTTGCTGGTCTGTTGCTCCTTTCGCTCACCGCCT
GCAGTGCTGGCCCCGACAAGCAGGGGGCGGCCGGCAGTGGCAGCGACACCCCGGCCGAAA
CCGCCTCGGCGACCGGGCCCGCGCAGTCGGCGGATCCCGACCTGGCCGCCCGCCCGGCCA
ACGACCTCCGCAAGGACAGTCCAGCGCGCCTGGACGGCTTCGGCGGCGTCACGCTGGGCG
CCGGCATCGCCGAGGTCCGCAGCGGCTTCGGCACGCCGCTGCAAGGACTGGGCACCGACG
CCAATGGCAAGCCCCTGCCGGCCGACGACAGCAACGACGGCTGCTACTTCCTGCGTCCGC
AGGGCGCCGAAGACCCTCGCCTGATGATCGAGGCACGCAAGCTGGTGCGCTATGACGTGC
GCAGTGCGGCGATCGTCGCTCCGGGCGGCGGCAAGGTCGGCATGACCCTGGGCGAGCTGC
AGGTGCTGTACCCAGAGCGCGCGGACGTCGGTCCTGACAAGTACGACGAGAAAGCGCAGC
ACCTGCGCGTGCGGCCGGCGCAGGAAGGCGGGGCGGTCATCGACTTCGCGCTCGGCGCCG
ATGGTCGGGTCAGCGCCTGGCGCGTCGGCCAGACCCCGCAGGTCGATTACGCCGAAGGCT
GTGGCTGATCCTTGATCCACCGCCCAGCCATGCGCTCGGGCCAAGCGTAGAATCGCGCCA
CCACTGCTGGGGAGTGCTCGATGATCGCCATTGCCATTGCCTGGTTCCTGCTCGGCCTGC
TGTTGCTGGCGCTGGGCGGGGATTCCATCGTCAAGGCCGTGTCCGGCCTGGCCCAGCGCT
TCGGGGCCAGCCCGTTCACTGCCGGGCTGCTGCTGCTCGGGGTGACCACCTCGTTGCCGG
AACTGGCGGTCAATGCGCGCGCGCTGGCGGTCGGCCAACCGGAGCTGGCACTGGGCAATG
CCGTGGGCAGCAGCATCGTCAACCTGGGCTTCACCTTGGCGGTGGCAGCCATCGCCGCGC
CCCTGTTGCTGCGCGCGCGCCTGCAGACGGTGCTGTGGTGGTCGCTGCTGGTGGCCGGCG
TGCTGCTGGTCCTGTTCGGGCTGGATGGTCGCCTGGCGCGCTGGGAAGGCGGCGTGCTGG
TGGCAGGCTTCATCGTCATGCAGGTGCTGCTGCTGCGCCGCGGCCGCGTTGAGCGTGCCG
AGGTGCAGGCGGCCATCGCCGAGTCCGCCCTGAGCCGCACCAGCCTGCCGTTGAACGTGC
TGCGGGTGCTGATCGCAGCGCTGACGCTGTACTGGGGCGCGCGCCTGGTCGTGGGCGCCG
CCGCTGACTTCGGTGCCGCGCTGGGCTGGACACCGCTGCTGGTCGGCCTGCTGCCGGTGG
CGATCGGCACCGCACTGCCGGAGGTGGCAACCGCAATTGCTGCCGCGCGTCGCGGCCACG
GCGACATGGTGCTTGGCCACGTGCTGGGCTCCAGCGTGGTCAACCTGCTGCTGGTGATCG
GGGCGATGGCGGTATTGCAGCCGTTGGCGTTGCCGGCCTCGTTCGTGCGCCTGGAACTGC
CGGCACTGCTGGCGTTCGCCCTGGTGCTGTACCCGATGCTGCGTGGCGATCTGAAGATCA
GCCGCAGTGAAGGCGGAATCCTGCTGGTCGCGTTCGCCGGCTGGTTCGTGCTGGAGCTGC
TGCTGGTCGGCGCGGCATGAGGTAGTTCCGGCCGCTGGCCGGCAACCTCACTGCCTCTGA
CGGAACCCTTGCCACTGCCGGCCAGCGGCCGGCTCTACCGGTTCTGCGTGGCTTCCTCTT
CCCGCGCCGGTTCCGGCGGCGGAAGCTGTTCCTCGGCAGCCGGCTCGTTGCCCGGCAGGC
TGGGACGGGTTTCCATCAGCAGCGACAGCGCCGCCTTGGCCATCATGTGGGCGCTGATCG
GCGCGGTGATGAACAGGAATACGGTGATCAGCAGCTCGCGCGGCTGCGGGTCCTGGCCCA
GGAAGATGTGGTAGCAGACCGAGCACACCAGCACGCAGCCCACGCCCAGCGTGCTGGCCT
TGGTCGGCGCGTGCAGGCGCTTGAAGAACGTGGACAGCTTCACCAGCCCCAGTGCGCCGA
CCAGGATGAAGAAGCAGCCGAACAGCAGCAGGATCGACAGGCCGATCTGGATCGCGGTGA
TCATTCGACGATGTCCCGGCGCAGCACGAACTTGCTCAGCACCACGGTGCTGCCGAAGCC
GAGCATGGCGATGACCAGTGCGGCTTCGAAGTAGATCGCGGAGTTGAGGTACATGCCGAA
CAGCATCAGCTCGGCAATGGCGGTCACCGACAACGTGTCCAGTGCGAGGATGCGGTCGGG
CACGGTCGGTCCGCGCAGCAGGCGCCAGGTGGCCAGCAGCATGGCCAGGCCGACCACGTG
CATGCACACCACCAGCGTGGTCTGGATGATCTGGAATCCAGTCATGGGAAGATCTCCATC
AACGGCGCCTCGTAGCGGCGCTTGATCGTATCGATCAGGTCCTGTGGGTCCTCCAGGTGC
AGCACGTGCACCAGCAGGAACTTGCGGTCGTCGCTGAGCGCGGCCGAGACCGTGCCCGGG
GTCAGCGTGATCATGCTGGTCAGCGCCGCGATGCCGTGGATGTTGGCGATGTCCAGCGGC
AGCCAGATGAAACCGGGGTGAATCTTCTTCTCCGGGCCCAGCACCTGCAGGGCCACGCGG
ATGTTGGACATCAGGATGTCCCACAGGGTCACGCATACCAGCTTGGGCAGCGGCCGCAAC
GTGCCGATGCGCGCGAACTCGCGGTCCAGGCGTGCGGCGAACAGCGGCACCACCACGCCC
AGCACCAGCCCCAGCACGATCTGGCCGAGGGTGAAGCTGTCGGACATCAGCAGCCAGAAT
GCCACCACCATGATGCTGAGCATCGGCGAGGGAATCAGGCGACGGAACAGGGAGCGCTGG
GCGGTCATGGCTGGCGGATCTCCGGTGCGGTCGCGCGCAGCTGCTGCACGTACTCGCTGG
GTTGCAGCAGCTGTGCGGCGGTGGCGTCGGTGTAGCGCATCAACGGTGCAGCGGCCAGCG
TCATCCCGATGCCGTAGGCCAGCAACAGGCAGGCGGCGTAGAGCTCCACCCGGCGCAGAG
GAGCCTTGCGCGGCTTCGGCGCCTCGGGATCGACAGGCGGCACGCGCCAGAACAGGCGGA
TGCCGCCGCGGGTCAGGCCCATGATCACCAGCAGGCTGCTGACCAGCACCGCGGTCCAGA
CCGGAGCGGTGTACTGCGCCGGCATGCCGGCCAGCAGTGCGGCCTTGGCCAGGAAACCGG
ACAGCGGCGGCAGGCCGGCCACCGACACCGCGCCGATCAGGAACAGCACGGCGGGTGTCT
CCTTGCCCGGCATCGGCGCGACCACTTCCTTGCGGTCGCTGGCACCGCCGCGACGACGGC
GGATCAGGTCGGCGATCAGGAACAGCGCGGCGGCGACGAAGCTGCTGTGCGGCAGGTAGT
ACAGGCCGGCCGACAGCACCTGCGGTGTGCCGACCGAGAAGGCGATGAACAGCGTGGCTG
CCGACACGATCACCAGGTAGGAGATCAGCACGCGCAGGCGGGTCGCGGCGAGGGCGCCCA
GGCCGCCCAGCACCAGCGTCGCCACACCGGCCCACAGCAGCCAGTCACGGCCGTAGCCGG
CCATCGCGCCGGCATCGTCGCCGAACCACAGCATCTGGATGCGCAGCACCGAGTACAGGC
CGACCTTGGTCATGATCGCGAACAGCGCAGCCACCGCCGCCGGTGCGCGTGAATAGGCTT
CCGGCAGCCACAGGTACAGCGGCATCAGGGCGGCCTTGGCGCAGAACACCAGCAGCAACA
GGCCCATCGTCGCCTTCACCAGGGTCAGCTGCGCCGGCGGTACCTCGGCGATGCGCTGCG
ACAGCTCGGCCATGTTCAGCGAACCCAGCGTGGCGTACAGCAGGCCCAGCGCGATCAGGA
ACAGGGTCGAGGCGGTGACGTTGAACACCACGTAGTGCAGGCCGATGCGCATGCGCAGGC
CACGGCCACCACTGAGCAGCAGGCCGTAGGAGGCGATCAGCATCACCTCGAAGAACACGA
ACAGGTTGAAGATGTCGCCGGTCAGGAACGCACCGTTGAGGCCGACCAGCTGGAACTGGA
ACAGCGCATGGAAGTGCGGTGCGCGGCGGTCCCAGCCCGAGCAGGCGTGCAGCAGGCAGG
GAATGGCCAGCAGCAGGGTGGTCAGCAGCATCCACGCCGAAAGCCGGTCGGCCACCAGCG
CGATGCCCAGCCGCGACGGCCAGTCGCCCAGCAGGTAGACGCTGATCTCACCACTGGCGG
TGGTGGCAAACAGCAGGCCCACCGCCAGTGCCAGCGCCGACAGCGCGGTCCAGGCCACCG
CGCGCTGCACCCTGGGGCCATAGCGGCGGTGTTCGACGAACAGCGACAGTGCCGCACCCA
GCAGCGGAATCAGGATCGGCAGGATCACCAGGTGGTTCATGCGCGGTCCCCGCCCTGCCG
TGGTGGTACGCGCTCATCCTGCAGGTCGTCATCCGGCTCGTGGGCGTCCACATGGTCGCT
GTGGTTGTCGCTGCGGCTGCGCATGGCCAGCACGATGCTCACCGCGGTCATCGCGAAGGC
GATCACGATCGCGGTCAACACCAGCGCCTGCGGCAGCGGGTCGGTGTAGTTGCCCAGGTG
GCTGTCCACGCCGTCCTGCAGTACCGGCGCCTTGCCCAGCACCACGCGGCCACCGGCGAA
GATCAGCAGGTTGGTCGCATAGGACAGGAAGGTCATGCCGAGGATCACATCGAAGCTGCG
CGCACGCAGCAGCAGGTAGATGCCGATGGCGGTCAGCACGCCGATCGCGGTAGCCAGGGC
CAGTTCCATCAATGCATCTCCCCGGTGCGTGCCGAGCGGCGTTGCAGGTCGATCTCACCC
TTGCGGGCGGTACGGGTACGCGATGGCTTGATCGTGCCCATCATCGACAGCATCAGCATG
GCACCGCCGAACACCACCAGATAGACGCCGATGTCAAAACCAATCGCACTGGCCAGCGGC
ACGTCGCCGATCAGCGGCAGGTGCAGGTCGAGGTGGCCGCTGGTCAGGAACGGCACGCCG
AACAGCATCGACGCGCTGCCGCTGAGCAGGGCGATCAGCAGGCCCATGCCGATGCAGCGG
ATGTAGTCGAAGCCGAAGCGCGACTCCACCGACGCGGTGCCCTGGATCACGTACTGGATC
AGCAGCGGCACCGCCAGCACCAGGCCGGCGATGAAGCCGCCACCCGGCGCGTTGTGGCCG
CGCAGGAACAGGAAGATCGACACGGTCAGGGTCAGCGGGAACATGATCTGGGCCAGGTCG
GCCGGCACCGGCAGCTTGATCGGCGGGCCGGGCATGATCTGCTCCGGCGCCATCCGCGTG
CGCCGCAGCAGGGCATGCACCACCAGCGCGGCGATGCCGAACACGGTGATCTCGCCGAAG
GTATCGAAGCCGCGGAAGTCGACCAGGATCACGTTGACCACGTTCTGGCCATAGGCCTCG
GGCAGGGCACGGGCGAGCAGCTCGCCGGCCATGGTGTTCGGCGGCAGGGTCATCGCGGAA
TAGGCCAAGGCGCCAAGTCCGGCACCGGCGATGATCGCGATCACCGCGTCACGGCGCTTG
CGCCAGCGCGGCCGCTCCGGCCCGGACTGCGCAGGCAGGTAGTTCATGCCCAGCAGCATC
AGCACCAGGGTCACCATCTCCACCAGCAGCTGGGTCAGGGCCAGGTCCGGCGCGGACAGG
AACACGAAGGTCAGCGCCACCATCAGGCCGACGCCGCCGACCAGCAGCACCGCCAGCAGG
CGCTGCTTGTAGATACGCAGGGTAGCCACCGCGCAGGCCATCATCACCAGCCACAGCGCC
CAGCCCAGCAGCGGGATCGGCTGTGGCCTGGTCCAGTTCGGCGAGGCGGGGTTGGCCACG
AACGGCGCGGCGGCGGCCACGATCGCCACCAGCACCAGGCCCAGCAGCATGCGCTGAAGG
CTGCCGTTGGCGATGCCGTTGGTCAGGCGCATGGCCAGTGCGGAGATCGCGTCCAGCTGC
GCATGGAACACATTGCGGCCAGTGCTGACGTTGGTCACGGCGTGCAGGTTGATCAGCTTG
CGCAGGCCGAAGTACAGCGCCACGCCGCCGATCACGCCGATCGCGCTCATCGCCAGCGGC
AGGTTGAAGCCGTGCCATACCGCCAGGCTGTACTCGGGCATGGCGTCGCCGAGGATCGAG
GCGGCAGCGGCGTGCAGCACCGGCGCTACGGTCAGTGCCGGTGCCACGCCCACCGCCACG
CAGATCACCACCAGCAGTTCCACCGGCACCTTCATCCAGCGCGGCGGTTCGTGGGGCACG
CGGTCCAGGTCGTGCGGGCCGGGGCCGAAGAAGGTGTCGTGCACGAAGCGCAGGCTGTAC
GCCACCCCGAATACGCCCGCCAGCAACGCTGCGATCGACACCGCCGTGCGCATGATTCCC
GGGCCGCCGGCCGTGATCGCTTCGGCGAACAGCATTTCCTTGGACAGGAAGCCATTGAGC
AGGGGGATGCCAGCCATCGCCAGCGAGGCGATGATCGCCAGCGCGCTGGTGAACGGCATC
AGCCTGCGCAGGCCTCCCAGCTTGCGCATGTCTCGGGTACCGGTCTCGTGGTCGATGATG
CCGGCGGCCATGAACAGCGAGGCCTTGAAGGTGGCGTGGTTGAGGATGTGGAACACGCCG
GCCACCACCGCCATCGGCGTGGACAGGCCGAACAGCAGGGTGATCAGGCCCAGGTGGGAA
ATGGTCGAGTACGCCAGCAGGCCCTTCAGGTCATGCTGGAAGATCGCATTCCAGGCGCCG
ATCAGCAGGGTCAGTGCGCCGATGCCGCTGACCGTGTAGAAGAACAGGTCGCTGCCGGCC
AGTGCCGGATGCAGGCGCGCCAGCAGGAACACGCCGGCCTTCACCATGGTGGCCGAGTGC
AGGTAGGCCGAGACCGGGGTCGGCGCCGCCATCGCGTGCGGCAGCCAGAAGTGGAACGGG
AACTGCGCGCTCTTGGTGAAGATGCCGGCCAGTACCAGGAACAGGGCGTAGGGGTACAGC
GCGCTGGCGCGGATCTGCTCGCCAGCGGCCAGCACCACGTCCAGGTCGAAGCTGCCGACG
ATGCGGCCGATCAGCAGCACGCCACCGAGCAGGGCCAGGCCACCGCCACCGGTGATCACC
AGCGCCATGCGTGCGCCTTCGCGGGCGTCCTGGCGGTGCGACCAGAAGCCGATCAGCAGG
AACGAACTGATGCTGGTCATTTCCCAGAAGATCATCAGCAACAGCAGGTTGCCCGACAGC
ACCATGCCCAGCATGGCGCCCATGAACAGCAGCAGGTAGCAGTAGAAGCGGTGCGCGTTG
TCCTGCTGGCTCAGGTAGTAGCGCGCATACAGCACCACCAGCGCGCCGATGCCGAGCACC
AGCCCGGCGAACATCCAGGCCAGCCCGTCCAGTCGCAGGGTGAAGTCCAGCCCGAGCTGC
GGCAGCCAGGGCACCAGGGTGCGGACCACCTGGCCATCGAGCACCGACGGGGTCAGCCAG
CCGAGGATGGCCAGCCCGCCCAACGGCGCCAGCGCCGCCAGCCAGGCAGCAGTCGAGCGC
GAACTACGGGGGAAGGCCGCAACAGCCGCTGCCATCAGGAACGGCAGGGCCAGCAGCAGG
GGCAGGCTGGGGAGCATGCAGGGAATCCATGATTCACGAGCAGGTCAGGGAGGATAACAG
GCTGCGAAATGTCGCCGAAACCCATCGAACAGCGATCAATTGCATGTAACGTTCGCTGAT
TCATTTTTTCTGCGATGCAACATCACATTCCTGCATCCCTTCCCTGGCTGCCCTCGGGGG
ACACCCTACGCCCACGCAGGGAGACCGCAGGCCCTGTCGCACAGGGGCTGCCGTCGACGG
GCGGGCAATGGGGAGCGGATCACCGGCGCAGGCTGGCAGGGCTCCCGTGGACTACGGGTG
ACGGAATCCGCCCGTTCAGGAAACGACGGCCGCTGTCGGCCGCCGCCAGGTCAGTAGCGC
CAGTCCAGCTTGCGGTAGAACTTGGCCATCACCCAGGCCGGGCCGATCAGCAGGTAGGTC
AGGTCGGTCAGGAAGCTGGGCTTGCGGCCCTCGAATTTGTGGCCGACGAACTGCGCGATC
CAGGCCACCACGAACACGCCCACCGCCAGCCAGCGCAGGGCCTGCAGGCCGATCTCGGCC
TCCAGCAGCCGGCACAGGCAGCCGAACACGAAGAACTGGATGAGCATGCCGATGCCCAGC
GGGCGCGACAGCTTGTTGTAGAAGCACCACGCGCTGAACATCGCCAACGCCGACCAGATG
CCGTACTGGAACCAGGTGATCAGCGGCGGCAGGCACCACAGCAGGGCCACCACCGACCAC
AGGATCGCCGGGACCGCCACCACGTGGATGCGCTGGTTGATCACATTGCGGTGGTCGTCG
GAGTAGCTGGCGAAATAGCGGTCGATCGGCCGCGCAAGCTGGGTGGATGTCTGCATGCTG
CGTCGCTTCCTCGGGCAACGGTAGTGCCGGCCGCTGGCCGGCACTCCAGAGCATAGCCGA
GTTCGCGAGGTTGCCGGCCAGCGGCCGGCACTACCGCGATCAGAGCGCCCCCCGCCTTTC
CGGCCGGGGGGACGCGGGGGGATCAGTCGACGCTGATCCCGGCCAGGCGCTGCAGCGCCT
CGGCGTACTTGGCGCGGGTGCGCTCGATGATCTCGGCCGGGATGCTCGGGCCCGGGGCGG
TCTTGCCCCAGTCCAGCGTCTCCAGGTAATCGCGCACGAACTGCTTGTCGTAGCTCGGCG
GGCTGGTGCCCACTTCGTATTCGTCGGCCGGCCAGTAACGGGAGGAATCCGGCGTCAGCA
TCTCGTCCATGATGTACAGGCGGCCATCGGCGTCGGTACCGAACTCGAACTTGGTATCGG
CCAGGATGATGCCGCGCTCGCGGGCGTAATCGGCCGCGAACTTGTAGATGCGCAGGGTGG
CGTCGCGCACGCGCTCGGCCAGTTCCGCACCGACCTGCTTCACCATCGCATCGAAATCGA
TGTTCTCGTCATGGTCGCCGACGGCGGCCTTGGTCGAGGGGGTGAAGATCGGCTCCGGCA
GCTGCTCGGCCTGGCGCAGGCCGTCGGGCAGGTCGATGCCGCTGACCTTGCCGGTGCGCT
GGTAGTCCTTCCAGCCGCTGCCGATCAGGTAGCCGCGGGCGATCGCTTCCACCGGCACCG
GCTTCAGCTTGCGGGTGACCACCGCACGCTTGGCGTACAGGGCTGGGTCCACGCCTTCGG
GCAGCACGCTGGCCACGTCGATGCCGGTCAGGTGGTTGGGCATCAGGTGCGCGGTCTTGG
CGAACCAGAAGTTGGAGACCTGGCAGAGCATCTCGCCCTTGCCCGGAATCGGGTCAGGCA
GGACCACGTCGAACGCCGACAGGCGATCGGTGGCGACCATCAGCAGGTACTCGCCCGGCG
GGGTTCCGGCTGGCAGCCGCTCGCGCGGGATATCGAACACATCACGCACCTTGCCGCGAT
GGCGCAAGGGCAGGCCGGGGAGATCGGATTGCAACAGCGTGGTTGGCACGGGCACTCCTG
GGGCGTTGTCGATACGGCTGCTGCCCAACGGACCCGGCGGGCCCGCTGACCAGCGGGCGG
CCTAGTGTAAAGCGGTCCGGGCCCGCTGTGACGTAAAATGAGCGTCCATTTCGTCGGTCG
ACCCCGGAGCGCCATGCGCTGGTACGGAAAACTGCTCGGATTCATCGCCGGCGCCCTGCT
GTTCCGGCCCAATCCGCTGTTCGGCGCGGTGGTCGGCCTGTTGATCGGCCACGCCTTCGA
TTCGGACTGGTTCCGCCTGAACAAGGAGAACCCGTACCGGGAGCTGGGGCTGACCTCCGA
GGCCACCGATGCCGAGGTCGAGCGCGCCTACCGCAAGCTGATCTCGCAGTACCACCCCGA
CAAGCTGGGCGGTGCCGCCCCCGAGCTGCAGCAGCAGGCCGAGCAGAAGTCGCGGCGGAT
CAATGCCGCCTACGACCGCATCAAGACCCTGCGCAAGCGCTGATTCCAGAGTCCCGCCTG
CGGGCGGGAGAACCTTTTCCCCGTTCCGAAGGCCCCGGCCATGTCCAACTGCCTCATCGC
CCCCTCCATCCTGTCCGCCAACTTCGCCCGCCTCGGCGAGGAAGTCGACAACGTCCTCGC
CGCTGGCGCGGACTGGGTCCACTTCGACGTGATGGACAACCACTACGTGCCGAACCTGAC
CATCGGCCCGATGGTCTGCCAGGCGCTGCGCAAGCATGGCGTCACCGCGCCGATCGACGT
GCACCTGATGGTCGAGCCGGTGGATCGCATCATCCCGGACTTCGCCGAGGCCGGTGCCAC
CTACATCAGCTTCCACCCGGAGGCGAGCCGCCACGTGCACCGCACCCTCCAGCTGATCCG
CTCGCTGGGCTGCAAGCCGGGCATCGTGCTCAATCCGGCCACTCCGGTGGACATCCTCGA
CTGGGTGCTGGATGACCTGGACCTGGTGCTGCTGATGTCGGTCAACCCGGGCTTCGGCGG
CCAGGCCTTCATCCCCTCGGCGCTGGACAAGCTGCGCGTGGTGCGCAAGATGATCGATGC
CAGCGGCAAGGACATCCGCCTGGAGATCGATGGCGGCGTGAAGGCCGACAACATCGGCGA
GATCGCCGCTGCCGGCGCCGACACCTTCGTCGCCGGTTCGGCCATCTTCAACGCCAGGAC
CAGCTACCAGGATGTGATCGCGCAGATGCGCGCCAACGTCGCTGCGGCACGCTGACAAAA
AGGGGACGGAGGCGATTAAGCTCGCCTGATCCCCTCCGTCCCCTTTTCCGCCCATGGCAC
TGTTGAACATCCGCCCGGCCACCGTCGCCGATGCGGGACTGATCCTGCATTTCATCCGCG
AGCTGGCCATCTACGAGAAGGCCGAGCATTCGGTGCAGACCGATGAGATCGGCATCGCCG
AGAGCCTGTTTGGTCCCGATGCCACGGCACGCGCACTGATCTGCGAAGCCGACGGCGAGG
CCATCGGCTATGCGGTGTATTTCTACAACTATTCCACCTGGCTGGGCCGCAAGGGCATCT
ACCTGGAAGACCTCTACGTCAGCCAGGAAAAGCGCGGTGCGGGCGCCGGCAAGGCACTGC
TGAAGTACATCGCGCGCCAGGCCGTGGCCGAGGGCTGCGGCCGTTTCGAATGGTCGGTGC
TGGACTGGAACACCCCGGCCATCGAGTTCTACACCGCTGCCGGTGCCAAACCGCAGGACG
AGTGGACCGTGTACCGGTTGCAGGGCCAGGCGCTGCACGATTTCGCCAACGGGTGAGATG
ACGTGCATCCACGCTTGGCGTGGATCTACTGCTGGGCAAATAAAAAAAGCCACGCCAATC
ACTGGCGTGGCCTCGCTGCATGCGTGGGAGGCTGATCCTGCCTCCATCCATCGTCCCTGC
TATGGCCTTCCATTCTCCAGCAACTGAATGACACCTGCGTGACATTCACCGCGGGCAAAC
AGCGCATTGCTAGCCTGTGCCACCCCCTCCTGGAAGTACCGCATGACCACCCCGCGCTGG
CGCCTGATCCTCAATGGCAAATCCGCAGGCAACGAGGAACTGCGCGAGGCTGTCGGCCAT
TGGCGCGGGCAGGGCGTGCAGCTGGACGTGCGGGTGACCTGGGAGGACGGTGACGCCGAA
CGCTACGTGGCCGAGGCCATCGATCATGGCGTGGACGTGATCGTTGCCGCCGGTGGCGAT
GGCACGCTCAGCGCGGTGGCCGAAACCCTGGCGCATCGTGAGGAAGCGGCGGATGCGCTG
CCCTCGCTGGCGCTGATCCCGATGGGGACCGCCAACGATTTCGCCACGGCTGCGGGTATT
CCGACCGAGCCTGAGGGCGCGTTTGCGTTGATCGGACAAACCACGCCGCGTGCCATCGAT
CTGCTGCGCGTGGATGCCGATGGCACGCCCTGGTGGTGCGCCAACCTCGCCAGCGGTGGC
TTCGGCACGCAGGTGACGGTGGAGACCGATGCCGGCCTGAAGAAGATGCTGGGCGGGCTG
GCCTATGTGATCACCGGCATCGCCAAGCTGGGCCGCATCGAGCCGATCACCGCGCGGCTG
TCCGGCCCGGATTTCGCGTGGGAAGGCGACTTCATCGCCCTGGGCATCGGCAATGGCCGG
CAGGCCGGCGGTGGCCAGCAGTTGTGCCCGCAGGCCGTGATCGACGATGGGCTGCTGGAT
GTCACCGTGCTTCCGGAACTGGAAGGTGAGGTCACCGCCACGCTCGGCCAGATGCTGAAG
TCGGGCACCCAGGCGGCGCTCGAACAGCTGGCCACGCGCGCGCGGCTGCCGTGGCTGCAG
GTGGAGTCCGAGCGCCCGTTGACCCTCAACCTGGACGGCGAACCGGTGCAGGCCCGCCAG
TTCCGCATCGCGTGCGTGCCGGGCAGGGTGCGGATGCACCTGCCGACCGGATGCCCGTTG
CTGGCTGGGTAGGGGGTAGAGTCGACTGTTGGCCGACTGCTTTTCGTTCCGACGGCGTAA
AACCCCGCGCTACGCGCGCAAGTCGACCAACAGTCGACTCTACCGGTCCGCGCCACCGGT
CCCCGCGGCCGGCTCGGCCGTCCGGTGGTTCAGTTTCACAGGGTTCCCCTCCCGCCCCGG
CTGCGATACAGTCAGGGGGTGTCCAGCCTGACGACCCCGCATACCCTTTCTTCCGCACGC
CGTTGGTGGCGATGGTGGCCCGTTGCCGTCGTCCGCCCCCATAACGCTGTGTCCCGGAAG
GAAAGTCGTCTTGAACTCGCACGCTCAGTTTCAGCAGCAGGCCGCTGAAGGCCACACCCA
TATTCCCGTCGTCCGTGAAGTGCTGTCCGACCTGGACACGCCGCTTTCGGTCTATCTGAA
GCTCGCCGACGGCCCCAATACCTACCTGTTTGAATCCGTCGAAGGCGGCGAGCGCTTTGG
TCGTTACTCGATCATCGGCCTGCCGGCGCGTCGCGTGTACGCCTTCCATGGCCACACGCT
GACCGTGCGCGAAGACGGCCAGGTGGTGGACACCCGCGAAGTGGCCGACCCGTTCGCCGA
GGTCGAGGCGCTGCGCAGCGCCCACTCGGTGCCGAAGCTGGAAGGCCTGCCGGGCTTCAC
CGGTGGCCTGGTCGGCTGGTTCGGTTTCGAGTGCATCGGCTACATCGAGCCGCGCCTGGC
CCCGCCGGCCGGCCGCGATGAGCTGGGCACGCCGGACATCCTGCTGCTGGACTCCAACGA
GCTGGCGGTGTTCGACAATCTCAAGGGCCGGCTGTACCTGATCGTGCACGCCGACCCGCG
CGTCGAGGGCGCCTTCGAGCAGGCCCAGGCGCGCCTGGATGCACTGACTGCCAAGCTGCG
TGCACCGGGCGCCGGCTATCCGGCGCCGCTCAACAGCGACGTGCTGGACGAGTCCGACTT
CGTCTCCGGTTTCACCCGCGAAGGGTTCGTCGATGCGGTCCAGCGCAGCAAGGAATACAT
CCGCGCCGGTGACATCTTCCAGGTGGTGCTCAGCCAGCGCCTGAGCGTGCCGTTCAAGGC
GCGCCCGGTGGATGTGTACCGCGCGCTGCGTGCACTGAACCCGTCGCCGTACATGTACTT
CCTGGATGTCGGCGACCTGCAGGTGGTCGGTTCATCGCCGGAAATCCTGGTACGCCTTCA
GGATGGCGAAGTCACCGTGCGCCCGATCGCCGGCACCCGCCCGCGTGGCGCCACGCCCGA
GCTGGACCTGGCGCTGGAAGCCGAGCTGCTGGCAGATCCGAAGGAACGCGCCGAGCATCT
GATGCTGATCGACCTCGGCCGCAACGATGCCGGCCGCGTCTCGAAGGCAGGTACCGTGGA
GGTGGGCGAGCAGTTCGTGATCGAACGCTACAGCCACGTGATGCACATCGTCAGCGAAGT
GACCGGGCAGCTGCAGCCGGGCCTGAGCTATGCCGACGTGCTGCGTGCCACCTTCCCGGC
TGGCACGGTCAGCGGCGCGCCGAAGATCCGCGCGCTGGAAGTGATCCGCGAGCTGGAACC
GATCAAGCGCAATGTCTACGCCGGCAGCATCGGCTACATCGGCTGGCATGGCGATGCCGA
TACCGCGATCGCGATCCGCACCGCGGTGATCAAGGATGGCCGCCTGTACGTGCAGGCCGG
TGCCGGCATCGTCTACGACTCGGACCCGGACAAGGAATGGGACGAGACGATGAACAAGGG
CCGCGCGCTGTTCCGCGCCGTCGCCCAGGCCGCCAAGGGCCTGTGATCCTCCCCGTGCCG
TGGCCTGCGCCGCGGCACCTTCCGCTGTTCCCATTCAAGACAAGGAGTACCGCATGAAGC
TGCTGAGCGCATTGCTGTGGTCGTCACTGCTGGCCACGATGGCCCCGTCTGCGTGGGCGC
AGGCCAACACGATTCCCTCGCAGCCGCACCTGCTGGTGAAGGGGCAGGGCAGCCGCACGG
TGATGCCGGACCGGTTCGGCCTGCAGTTGAACATCGAAGAGACCGACATGGACGCCGACG
CCGCGCGCCGCCGCGTGCAGGACAACGTTGCCCGCGTGCTGGCACTGTTCAAGCAGCACA
AGGCGGTGGAGGGCAGCGTGCGTGCGGACAACCTGCGGATCGGCCCGGCCACGCGCTATG
AGCAGAACCGGCAGGTCTTCATCGGTACCCGCGTATCGCGCCAGCTGCGTGCCAGCTTCG
CCAGCGTGAAGGCGATGCAGGATGTGCTGGGGGCGTTGAAGGCCAACGAGAACGTACAGG
TGAGCAGCCTGGCGCCGACCTATTCGGGCGAAGTGGCGCTGCGCCGCGAACTCAAGGGCG
AGGCAGCGGCCCAGACCCGCGAGTCCGCGCTGGGCCTGGCCAAGGCCTATGGAACAAGAG
TGCGTGGCCTGTACAGCATCTCCGATGTGGCGCCGGACTTCGCCTACGGCATCCGGGCCG
GGCAATGGCCGCAGCAGGGCGAGGACGGCGGGGACCTCGACAGGATCTCGGTGACCGGCA
GCTACGCGCCCGCCTCCGCGCCCGCGCCCGCGCCCGCTGAGCCCGAATCCATTGAAGCCG
GCCCCATCACCTACACCGAAAACGTGTACGCCATTTTCCTCATAAGCGACGGAACCTGAC
CATGTTGTGGATGATCGACAACTACGACAGCTTCACCTACAACCTCGTGCAGTACCTGCA
GACGCTGGGCGCCGAGGTGAAGGTGGTGCGCAACGATGCGATGAGCGTGGACGAGATCGC
CGCGCAGAAGCCCGAGCGCATCGTCATCTCGCCCGGCCCGTGCACGCCCAACGAAGCAGG
CGTGTCGCTGGAGCTGATCCAGCGCCTGGGCCCGACCACGCCGATCCTCGGCGTCTGCCT
GGGCCACCAGGGCATCGGCCAGGTCTACGGCGGCACGGTCATCCGTGCCGGCAACATCAT
GCACGGCAAGACCTCGCCGATCCGCCATGAAGGCAAGGGCGTGTTCGCCGGCCTGCCGGA
CCGCTACCAGGCCACCCGCTACCACTCGCTGGTGGTGGACAAGAACAGCCTGCCCGATGT
GCTGGAAGTGACCGCCTGGACCGAGAACGACGACGGCTCGATCGAAGAAATCATGGGCCT
GCGCCACCGCCAGTTCCCGGTGGAAGGCGTGCAGTTCCATCCCGAATCCATCCTCACCGA
ACACGGCCACGCCCTGCTGCGCAATTTCCTGCAGCGTCCGGCGGCCTGATCCAAGGAGCA
TTCCCATGAGCTTCTCCCCCCAGGAAGCCCTGCATCGCACCATCGAACACCGCGAAATCT
TTTTCGACGAAATGGTCGACCTGATGCGGCAGATCATGCGCGGCGACGTCTCGCCGATGA
TGACCGCGGCGATCCTGACCGGGCTGCGCGTGAAGAAGGAGACCGTGGACGAAATCGCCG
CGGCGGCCGCCGTGATGCGTGAATTCGCCCGGCCAGTGCCGGTGGCCGATACCTCCAACC
TGGTTGATATCGTCGGTACCGGTGGCGATGGCTCGCACACCTTCAACATCTCCACCTGCT
CGATGTTCGTCGCGGCCGCCGCCGGCGCGCGCGTGGCCAAGCATGGCAACCGCAGCGTGT
CTTCCAAGTCCGGCAGTGCCGACGCGCTGGAAGCGCTGGGCGCGGTGATCGAACTGCAGC
CGGATCAGGTGGCCGCCGCCATCGAGCAGACCGGCATCGGTTTCATGTTCGCGCCGATCC
ACCATCCTTCGATGAAGGTCGTTGCGCCGGTACGCCGCGAGATGGGCGTGCGCACCATCT
TCAACATCCTCGGCCCGCTGACCAATCCGGCCAGCGCGCCGTCGGTGCTGATGGGCGTGT
TCCATCCCGATCTGGTGGGCATCCAGGCCCGCGTGCTGCGCGAGCTGGGCACCGAGCGCG
CCATGGTGGTCTGGGGCCGCGACAACATGGACGAGATCTCGCTGGGTGCCGGCACGCTGG
TGGGCGAACTGCGCGACGGCAAGGTGCGCGAGTACGAGATCCACCCGGAGGACTTCGGCA
TCGCCATGTCGGCCAGCCGCAACCTGCGCGTGGACAGCCCGGAGCAGTCCATCCAGATGC
TGCGCGCGGTACTGGACAATGAGCCCGGCCCGGCGCTGGACATCGTTGCGTTGAATGCCG
GCGCCGCGCTGTACGTTGCCGGCGTGGCCAGCGACATCGGCGACGGCCTGGCCCGCGCCC
GTGCCGCCATCGCCAACGGCAGTGCCCGCCAGCGCCTGCAGCAGTATGTTGAGACCACCC
GTGCGCTGGTTGCCTGAGCGCGCGGTTCAGCCTGACCCCGTCGATGGCCGATAATGGCCG
TCCTCACCGCCCCCGCACCGAACCGAAGACGATGAGCGACATCCTGCAGACGATCCTGGC
CCGCAAGGCCGAAGAAGTGGCCCAGCGCCGCGCCCAGCGCCCGCTCGAGGCGCTGCAGGC
CGCCGTGGCCGGCGCCCCGCCGGTACGTGGCTTTGTGCGCGCCTTGCAGGCGGCGGTGGC
CAACGGCGATCCAGCGGTGATCGCCGAGGTGAAGAAGGCCAGCCCGTCCAAGGGCGTCAT
CCGCCCGGACTTCCGCCCGGCCGACATCGCCGTCAGCTACGAGTTCGGCGGCGCCAGCTG
CCTGTCGGTGCTGACCGACGTGGACTTCTTCCAGGGCGCCGACGCCTACCTGCAGCAGGC
GCGCGAGGCGTGCACGCTGCCGGTGCTGCGCAAGGACTTCGTCATCGACGCCTACCAGGT
GTACGAGGCACGCGTGCTGGGCGCCGACTGCATCCTGCTGATCGTCGCCGCGCTGGACGA
CACCCAGCTGGCCACGCTGTCCGAACTGGCGCTGTCGCTGGGCATGGACGTGCTGGTGGA
AGTGCACGACATCGACGAGCTGGAGCGTGCGCTGCAGGTGCCGGCGCCGATGATCGGCAT
CAACAACCGCAACCTGCGCACGTTCGAAGTGTCGCTGCAGACCACGCTGGACATGCAGAA
CGCGGTGCCGCGTGACCGCCTGCTGGTCACCGAGAGCGGCATCCTTGGCCCGCAGGACGT
GGCGCTGATGCGTGACGCCGGCATCCATGCCTTCCTCGTCGGCGAAGCCTTCATGCGCGT
GGAAGAGCCGGGCGAGGGCCTGCGTCAGCTATTCTTCGCGGCATGACAACGCACTATCCA
ACGCCGCGCGAGGATGCGCCGCTGGTGGTCTTCGACTTCGACCACACCCTGTACGACGGC
GATTCGGGCACCCACCTGTTCGCCTCGCTGATCAAGCGCAACCCGCTGCGCATGCTGGCG
GCGCTGCTGGTCACGCCGATCGCCGGGCCGATGGTGGCGATGCTGCCGACCCGTCGCGCG
GGCATCTCGGTCTATGTGTGGATCGGCAGCTTCGGCCTGCACCGTGCGCGTGACTTCAAC
AAGGTGATCGACGCCTATGTGCTGCGCAACCAGGCGCAGATGCGCGCCAAGCTGCTGCCG
CAGGCGCTGGAGGTGTTCGCCGCGCACCGCGCCAAGGGTGACCGCGTGGTGGTTGCCACA
GGTGCGCCGCCGGAGCTGGCGCGCGCGATCCTGGCTTTCGTGGCCCACCAGGACGTACCG
GTGATCGGCACCGAGGTCGGCCCACGGCTGGGCGGCGTCGGCCCGACCCGCCACTGCCAC
AATGAAGAGAAGATGCGCATGCTGCGCGAGCGCGGCTACGGCGACATCGATATCGCCTAT
TCCGACAGCACCGCCGACCTGCCGCTGCTGCTGGCAGCCAAGGCGCCGGTAGTGGTGAAC
CCGAAGCCGGGCCGGGTGGCGTTCTTCCGCCGCGTGCTGCCGGCGGGCACCCGCATCCTC
AACTGGGGTTGCGTGGACCGGGGCGGCGACAAGGCCTGATCCCGCCGCACGGTGATGGAT
CTGCCGGCCAGCGGCCGGCACTACCCCTCTCCGTCGCGGTTGTGCCGGCGCTTCTCTGTC
CCGGTAGTGCCGGCCGCTGGCCGGCAAACGCTCAGCGGTACAGGTGCCCGTACACCGCGT
GGCCAATCTGGAACAGGCTGATCCCCAGCACCAGCACGCCGACGGCCACCAGCACCCAGC
GCTCCTTCACCCGCTTGACCAGGATGGCGGCTACCGGCGCGGCCATCATGCCGCCGATCA
GCAGGCCGGCGACGATCTGCAGGTGCTGCACCCCCATCGACAGCAGGAAGGTCGCCGACA
CCGTCAGCGTGACCACGAACTCCGCCGCATTGACCGTGCCGATCGTGGTGCGCGCCTGGC
CACCCCGGGCGAGCAGGGTGGACGTGGCGATCGGCCCCCAGCCGCCGCCACCGCTGGCGT
CGAGCAGGCCCGCGAAGAAGCCCAGCACCGGTACCCGGCGGATCTCGCCCTTGGGCATCC
AGCGTCCGGCCGCGCGGGCGAGGATGATGATCGCCAGCACCAGCAGGTACAGGTAGATCA
GTGGCCGGATGATCTCGCCCGGGATCTGCGTGAGCACGTACGCGCCCACGGCACCGCCCA
CCGCGCCAGGCAGGGCCAGGCGCAGGAACAGGCGCTTATCGACATTTCCGGCTGCGAGGT
GCGACACACCCGAGGCGCCAGTGGTGAACACTTCAGCGGTGTGGATGCTGGCGCTGACCT
GCGCCGGGGGCAGGCCCATGCTCAGCATCACCGACGAAGACACCAGGCCGAACGCCATGC
CCAGCGCGCCGTCGACCAGCTGTGCGCCCAGGCCGATGAGGATGAACCACCAGAATTCGC
TGCTCAGTTCCATGCCCCGAGCCTAGCGCGCGAAGGAGTGCGGACCAAGGTCCGCACCCA
CCGGGTGCTCAACGGTCAACGGGTGCCGTACAGCACCACGGTCTTGCCACGGGCATGCAG
CAGGCCGTCGGTCTGCAGCTTCTTCAGCACGCGGCCGGCCATTTCCCGCGAGCAGCCGAC
CAGGCGTGCCAGCTCCTGGCGGGAGACGCGCAGCTGGCTGCCCTGCGGATGGCTCATCGC
CTCCGGTTCCTGCGCCAGGTCGTGCAGGGTGCGCACGATCCGGTCGGTAACGTCCAGGAA
TGCCAGGCGGCTGGCCTTGCGGCTGGTGTCGAGCAGGCGCTTGGAGATCTGCTGGCCCAG
CGCGTACAGCAGGCGCGGGGCGTCGGCCGACAGCGGGCCGAGGAACAGCTGATGCAGGCG
CTCGTAGCTGATTTCAGCCAGCTCGCAGGCGGTACGGGTCCGCAGGATCACCTCGCGGCG
GTCCGATTCGACGAACAGGCCCATCTCGCCGACGAACTCGCCGGCACCGAAGTAGCCCAG
CACAAGCTCGCGATCGTCATCTTCCTCGGCCATGATCGAAACCGAGCCGCTGATGACGTA
ATACAGGGTTCCCGCCGGGTCACCGGGTCGGAAGACGTCGGTACGGGTGGGATATCGCCG
CCTGTGGCTGTGCGCCAGGAAACGATCGATTGTGGCGATATCCAGGGCCAGTGGACTGCT
AGCTAGGCGCACGGTTGACACGATAGGGGCGCTCCCTCTGCGCATGAACGGATTCACGGG
GTCGATAGCGGAGCTTAACCAGCGCAATTGTTAAGGGCAAACAGTGTGCCAGAACTCTTG
CGTCTTCACGTTCCCCCCGGGGGCAGTTTGCCCCATAATTCCCCCTTTCCCTTCTTACAC
AGGAATCGACCGCCGTGGTCAAGCCGTTGCCTCGCCTGAGGCTGCAGGGTTTCAACAACC
TCACCAAGGCGCTGAGCTTCAACATCTATGACGTGTGTTACGCGCGCACCGAAGAGGAGC
GTCAGCGTTACATTGAATACATCGATGAAGAGTACAACGCCGACAGGCTGACTCAAATCT
TGACCGATGTCGCCGAGATCATCGGCGCCAACATCCTGAACGTGGCCCGCCAGGACTACG
ACCCGCAGGGTGCCTCGGTGACCATCCTGATCTCCGAAGAGCCGGTGATCGACAAGAAGC
AGGCCGGCAAGGAACTGATTCCCGACGCCGTGGTCGCGCACATGGACAAGAGCCACATCA
CTGTCCATACCTACCCGGAAACCCATCCGCAGGAAGGCATCGCGACGTTCCGCGCGGACA
TCGACGTGGCCACCTGTGGCGTCATTTCGCCGCTGAAGGCCCTGAACTACCTGATCGAGA
GCCTGGAATCGGACATCGTGATCATGGACTACCGTGTCCGTGGCTTCACCCGCGATGTGA
AGGGCAAGAAGCATTACATCGATCACAAGATCAACTCGATCCAGAACTTCCTGGCCAAGA
ACATCAAGTCGCGTTACGAGATGTTCGACGTCAACGTCTACCAGGAAAACATCTTCCACA
CGAAGATGCACCTGAAGGACTTCGACCTGGACCAGTACCTGTTCGAGGAAAAGGCCAAGA
ACCTGTCGTTCAAGGAACGCATGAAGATCGAAGCGCTGCTCAAGCGCGAGATCGAAGAGC
TGTTCCACGGCCGGAACCTGTCCGAGTAAGCCCCATGTGCGATGCCCGCAGGCATCGCCG
CCCAGGCGGGACGACCCGCCCCGTGGAACCAGTGCCTCGCACGCGTTACGGTTCCACGGT
GATGTACCGACCCACGGCCCGGTGTGAAAACACCGGGCCGTTTTGTTTTTCCCAAAAAGG
TAAGGAGCCCCCACCCATGCCCTGGATCTATCTGCTGCTGGCCGGCCTGTTCGAGATCGG
TTTCGCCCTCGGAATGAAGTACTCCGAAGGCTTCAGCAAACCCCTGCCCACCGTTGCCAC
GGTGGTGTCCGCCCTGATCAGCCTGTACCTGATGAGCCAGGCGATGAAGAGCATCCCGGT
CGGCACCGCCTACGCGATCTGGACCGGCATCGGCGCCATGGGCGTGGCGGTGCTGGGCAT
CTATCTGTTCAACGACAGTGCGTCGCCGGCCCGCTTGGCCTGCGTGGGCCTGATCGTAGC
CGGTGTGATCGGCCTGAAGCTGGTCTCGCCCAACTGATTGATGGCCCGACCAACGGTCGG
GCCCCACCGTCGCCCCCGCACCTCCTGGTAGGCCCGCACCGTTGGTGCGGGCGACCCTTC
AAATGCGGTAGGCGATGGTCTTCATCACCCTGGAAGCCAGCGCCATCGCGCCCGGGATCG
GGAACGGCAGGCGGCGTGCGCCGGCCTGTTCGGCGTGCTCCGCATGGCGGGCCTCGTCTT
CCTTCATCACCTGGATGACCGCGCGGCTGCGCAGATCGCCGGCCGGCAGGTCGACCAGGT
GCTCGTCCAGATGGGCTTCCACCTGGCGCTCGGTTTCAACCACGAAGCCCAGGTTCCAGC
CGTCGCCGCGCAGACCCGCCAGGGTGCCGATGGTGTAGCTGCCGGCGTACCACAGCGGAT
TGAACAGGCTCGGGCGGCTGTCCAGTTCATCCAGCCGGGTCGCGCACCAGGCCAGGTGAT
CGGTCTCTTCCTGGGCCGCTTCCAGCAGGTGTTCACGGGTGGCCGGGTCGCGGGCCACGG
CCGCCTGGCCGAAGTACAGGCCCTGTGCGCAGACCTCGCCGACATGGTTGATCCGCATCA
GCCCCGCGGCGTGGCGGCGCTCGGCGCGGCCCATGCCCGGCTCGCCGGTGCCTGCGGCCG
GGTAGGGGCGGGCCGCCGGAGGGTTGCCGAACACCGTGTCCAGGGCGCGCTGCGCCTCGG
TCAGCAGGTGGTCCAGCGGGGTGGTCTGGCGGAGCACGGTCATGGCGGCACGCGGTGGGG
CGGGAGACCCGCCGATTCTCGCCCGCCCCCGCTCCCCTGCCAACCCGGGGCAGGGCCAGC
TTGCACCGAGGGCGTGACCTGCGTACAATCCCGCCTCTTGCGCTTCACCTTTCACAACGC
GTGGCAGAGTTCCGGCGAGTCCTTCGCCGCAATGAGCCCGACCTAACCTAGAGTTCTTCA
TGAGCACTTTCACTGCCAAGAACGAGACCGTCCAGCGCGACTGGTACCTCGTCGACGCCG
AGGGCAAGACCCTGGGCCGTCTCGCCACCGAGCTGGCCCGCCGTCTGCGCGGCAAGCACA
AGCCGGTCTACACCCCCCACGTTGATACCGGCGACTACCTGGTCGTCATCAATGCAGAAA
AGATTGCCGTCACCGGCAAGAAGCTGCAGGACAAGATGTATCACCGTTTCACCGGCTACA
TCGGCAACCTGAAGACCGAATCCCTGGCCCAGGCGCTGGAGCGCCACCCGGAGCGCGTGA
TCGAGATCGCCGTGAAGGGCATGCTGCCGAAGGGCCCGCTGGGTCGCCAGATGTACCGCA
AGCTCAAGGTCTACGCCGGCACTGAGCATCCGCACGCCGCACAGCAGCCGCAGGTTCTGG
ATATCTAATCATGGCTATCACTCAAAACTACGGCACTGGCCGCCGCAAGTCCTCCACCGC
TCGCGTGTTCCTGCGCAAGGGTTCGGGCAACATCACCGTCAATGGTCGTCCGCTGGACGA
GTTCTTCGGTCGTGAGACCGCGCGCATGATCGTGCGCCAGCCGCTCGAGCTGACCAAGAA
CACCGAAAGCTTCGACATCCTGGTCACCGCCGCTGGCGGCGGCACCACCGGCCAGGCCGG
TGCGATCCGCCTGGGCATCGCCCGTGCGCTGGTCGAGTACGACGAAACCCTGAAGTCCGA
GCTGCGCAAGGCCGGCTTCATGACCCGTGACGCCCGTGAAGTCGAGCGTAAGAAGGTCGG
TCTGCACAAGGCCCGCCGCGCCACCCAGTTCTCCAAGCGCTGATTTACCGCGCCTGGTTG
GGCTCCTGCGGGAGCCCGCTGGTTGGAAAAGCAAAAGCCCGGCTTCGGCCGGGCTTTTGT
TGTTTTGGAGTCAGGCATTTCGTGGTTGCCGGCCAGCGGCCGGCACTACCCGGGGTTTCG
CATCTCGGAAGGGGTGGGGTCAGAGCCTTTTCCTTTGGAAAAGGATCCGACCCCGGGCCT
CTCTCTGGAGAAGAGCCCCCTTGATGTTCAAGGGGGCGCGCCGACAGGCGCGGGGATAAG
GTGGGATGCGCGACCAAATTAAAAACAAAAGGCCAGATCTTTCGATCTGGCCTTTTGTTT
TTAATTTGGCTGCCCCGGATGGATTCGAACCACCGAATGCCTGAGTCAGAGTCAGGTGCC
TTACCGCTTGGCGACGGGGCAAAACGTGCAACTATTTTCTCACTTTTCACACTGAAAAAC
AACTTGATTTTCAGTGTGGTGGCTATGGGTGGACTCGAACCACCGACCCCAGCATTATGA
GTGCTGTGCTCTAACCGGCTGAGCTACATAGCCTTGGTGAGCCCGCTATTCTGCGGATGT
GTATCGACCCTGTCAACACTTTTGTGTCGTGCTTGTGGGCCGACAGAGGGCATGGGATAG
TCCCGACCAGTAGATTTTCTTAGGAGTCCGCATCGTGATCGATCCGGACGGCTATCGACC
GAACGTCGGCATCGTGCTGATGCGGCAGGACGGCCAGGTGTTCTGGGCACGACGCGTGCG
CCGGGATGGCTGGCAGTTCCCGCAGGGTGGCATGAACACCGACGAGACGCCTGTCGAGGC
CATGTATCGTGAACTGCAGGAAGAGACCGGCCTGCTGCCTGAGCATGTGGAAGTGCTCGG
GGCCACGCCCGGCTGGCTGCGCTACAAGCTGCCGGCGCGGGCCATCCGCCGCAACGAGCG
GCAGGTCTGCATCGGCCAGAAACAGGTCTGGTTCCTGCTGCGCCTGACCGGCGACGAATC
CCACGTGACGCTGGACCACACCGACTCGCCCGAGTTCGACCACTGGCGCTGGGTCGACTT
CTGGTACCCGGTAGAGCACGTGGTGATGTTCAAACGCGGCGTCTATGCGCGTGCCCTGCG
ACACCTGGCGCCACTGGCGCGTGGCGTGGCCGGGCAGGGCGTCACCGCCATGCCCAAGAG
CGCCGCCGAGGCCTGGATGCCGGGCCACACCGCCGGGCACGATCGCCCGCGCAAGCGCCC
GCGGACCCGAGGGTACTGGCCGAAGAAGGTCACGGGCGACGGCCCGGCCAGCTGACCGGC
TGAACGGTATCGAGAATGGTTCAGGTCTCTGATTGACAACCATTCTCGTTTCCATTGGAA
TAGCCACCAGGCCGCTTGTGGCCTGTCAGCCCGGTTCCCGCCTGTGTACGTCTGCATCTG
CAACGGAGTCACCGACCACCAGATCCGCGAAGCCGCCAGCCATGGCGTCAGCACGGTGGC
CGAACTGACCATGCGTACCGGTTGTGGTGCCACCTGCGGTTCCTGCCTGGACATGGCCGG
CGACCTGCTGGCCAAGGCACGTGCGACCCACGATCTGCCGCTGCCGGTATTGGGCCTGGC
GCAGGTCGCCTGATCGCCTGATCGCCTGATCGCCTTTTCGCGGCGCGTTGACGCCGCGCT
TTCGCATCCTTCACCTTCGGCCGCGCAGGCCAATGCGCACGATTCGCGTTCCTTCACGAG
CGCACGCGAGGCGTTAAAGTGCCTGCGTTTTCAGCGTGCAGGAGCACCCCCATGAAGGGC
GACACCAAGGTCATCGAATTCCTCAACAAGGTCCTCTACAACGAGCTGACCGCGATCAAC
CAGTACTTCCTGCACGCCAAGATGCTGAAGAACTGGGGCATCAAGGAACTGGCCGAACAC
GAGTACAAGGAATCGATCGACGAGATGAAGCATGCCGACATGCTCGCCGACCGCATCCTG
TTCCTTGAAGGCCTGCCGAATTTCCAGGCGTTGGGCAAGCTGCGCATCGGCGAGAACCCG
ACCGAGATCCTGCAGTGCGACCTGTCGCTGGAACGCGATGGCGTGGTCACCCTGCGCGAG
GCCGTGGCCTATTCCGATTCGGTTGGCGACTACGTCAGCCGCCAGCTGTTCGTGAAGATC
CTCGATTCGGAAGAGGAGCACATCGACTGGCTGGAAACCCAGCTGGACCTGATCGAGCGT
ATCGGCGAGCCGAAGTACCTGCTGAGCAAGCTGGAAGAGTGAGTCAGCCGCCCTGGCCGG
CGCGGTGCTGTGCCAGGTAGCCCGTCAGTGCAACACGCGCCCGGGCGAATTCCGCAACCA
GCAGCGCCACCGCCACCGCGGGGCGCTGCAGGCTGCCACTACGGGCTTCGTGCTCGATCC
GCTGCGCGATCGCCGACAGCGACAATGCGCCGACGTTTGCACTCGATGACTTCAGGCTGT
GCGCTGTGGCCTGCAAGCGCAGCTCATCGCCGTTCTGCGCGGCCAGCTGCAACTGCTGCA
CCATCACCGGCGCATCTTCAAGAAAGACCATGACGATCTGGGTGGCAGCGTCGCCGATCA
CGGTGTGCAGTTCATCCAGCACGTCGCGGTCGATCACCGGTTTCGGCGCGGCTTGGCTTG
TCGTCTCCTGTAGAGCCGAGCCATGCTCGGCTGATGGTGTGGGAGTGCCACTGGCCGTCA
GCCGAGCATGGCTCGGCTCTACAGACGGCTCCACAGAAAGTTGTCCAGGTGATGCAGCTT
TGCCGCCACCCCAACGCAGCAGCAGCGCATGCAGCGTGGCGCGCGCGATCGGCTTGGACA
GGTAATCGTCCATGCCCGCCTGCAGGCAGCGCTCGCGGTCACCGGCCATGGCGTTGGCGG
TCATGGCGATGATCGGCAGGCGGGCGCGCCCGGTCTCCACTTCTTCGGCGCGCCAGCGGC
GCGTGGCGGCGTAGCCGTCCAGCACCGGCATCTGGCAATCCATCAACACGATGTCCACGC
CGCCTTCGCGGAGGGCGGCCAGCGCCTGCTCGCCATCGGCGGCGTTGCGCACTTCGCACT
GGAACACGCGCAGCAGTTGTTCGGCGACCATCCGGTTGACCGTATTGTCCTCCACCAGCA
GCACACGCAGATGCAACGGCGGCAGCGTGGCAGCCGGTTGCTCGTTGTCCGCGCTGGCCA
GCAGCGCAGCGGGGCGGGCGGGGGCGACCGGTGCAGCCAGCAGTGCATGCAGGGCCGCAT
CGTCGAAGTGCGGGGGCAGCTGGCGCTGGCGCTGGCGTTGTGGAAGTGCGCCCTCCTGCA
GCCACAGCACCTGCAGCGCATCGTCGTCACCACGTTCACTCAGCGCCAGCTGCAGCGTGG
CCTCACCGTTGCGGCGTGCGCGGGCATCGACCAGCAGCCATGCCGGTGCCGGTTGTCCGG
GCCGCGCGGGAGCGCGCAGGCGCTCGACCACGGCATCCAGCTGTGCCAGCACCTGCACCT
GCAGCCCATGGTGGGCGGCGATGCGCTCGATACGTGCCTGCAGCGTTGCATCGGCACTGA
ACAGCAGCAGCGGTGCCGGTGCGCGCGCCATCGCCGGCAGGTCGCCAGCGACCTTCAGCA
GCGGGATCTCGAACCAGAAGGTTGCGCCCTGGCCCGGCGTGGAGTGCACGCCGATGTGCC
CGTGCATCAGGTCGATGATGCGCTTGCAGATGGCCAGGCCCAGGCCGGTGCCGCCATAGA
TGCGGGTGGTGGATGCGTCGGCCTGGCTGAAGGACTGGAACAGGCGTGCCTGCAGCGCGT
CGTCGATGCCGATGCCGGTATCGATGATCTCGAAGCGCAGCTGGTGCTGCGCGGCACTTT
CACCCAGACGCAGCACGCGCAGCTGCACCTGGCCGCGGGCGGTGAACTTGATGGCGTTGG
CCAGCAGGTTGCTCAGCACCTGGCGCAGGCGCACCGGGTCGCCGCGCACCGGCAGGCGCA
CCGATGGATCCAGTTGCAGGCCCAGGGCCAGGCCCTTGGCGTCGGCGGCCCGCTGCATCA
GCTGTACCACGCCATCGAGCAGGTCGCGCAGGTTGAAGCTGGTGATCTCCAGTTCCAGCG
CCTGCGCTTCCAGCCGGGAGTAGTCGAGGATGTCGTCGACGATGCGCAGCAGCTGTTGCG
AACTGGCCGAGGCGGTGGCCAGCATCTGCCGCTGGTCTTCGCCCAGCGGCCCGCGTGCGA
TCAGCTCCAGCATCGGCAGGATGCCGTTGAGCGGGGTGCGGATCTCGTGGCTCATCGTGG
CCAGGAACTCGCCCTTGGCCAGCACGGCCGCCTCGGCGGCCTGCTTGGCCTGCAGCAGCT
GTTGCTCCAGCTGGCCCTGGCGTTCGGTGGTATGGCGAAGCTGGTCGCGTTCGGCGGCCA
GCGCACTGTGCGTGCGCTGCAGCTGGGCCAGCGCATGGTTGCGCGCGCGCAGGCGCAGGC
CCAACAGCAGCAGCGCGATGGCGGCCGCAGCAAGGGCAACCAGCAGCACGCCCCACAGCG
GCACGTCAGAGCACCGCGTTGTGGAAGTCGAAGTTCAGGTCGCTGCCGGCCGACTGCACC
ATGTTGCCCTGGATGTAGTCGACGCCGCCTACCCACATCGCCGCTGCAGCCTGCGGATCC
TCGATCTGCTGGCCGATGATCTGCAGTCCGGCGGCATGGGCCTGTTCGATCGTCTTGCGC
AGCGCCTCGCGCGTGGCCGGATTGGAATGGCTGCTGGAGAAGCGCGCAGCCATGCGCACG
AACGACAGCGGCAGCTGGGTCAGCAGTGCATCGGCCTCGCCGCTGGGTTCGAACTGGCTC
AGGCAGAAGCGCACCCCTGCGCTGGCCATGCGCTGGCAGAACTGCTGCAGCGGCACGGTG
TGGATCAGTGCGTCGGGCAGGCGCACGTCGATCACCAGCGCACTGCCAGGCAGGTCACGC
TGCTGCAGTGATTCCAGCAGCCAGTCGGCGAAGGCATCGCGCTGCAGGGTGCGCAGCGAC
TGCGAGACGAACAGGCTCAGCGGCTGCGTTGCGTGCCGGTACAGATCCAGCAGGCCCAGT
GCGTGGTCCATCACCTGCTGGTCGAGGTCGGCGATGCGCCCGGCGGCTTCCGCGGCGGGG
ATCACCTGGCCGGCCGCCAGCACCGTGCCATCGGCCTGGCGCAGGCGCAGCAGCAACTGG
TATTGCGCGGTGTTGCCGCCTGCCACGGCGACGATCGGCTGGTAGGCCAGTTCCAGCTGG
CCCTCCAGCAGCGCCAGGTGTTCCTGTTCGGTGACCGCCTGGCGATGCACATGGCCTGCC
ACGCCGGCGCTGAGCAGGCGCGCCTGCAGGGTGGTGCGCTCAACCGCTTCCAGCGCACTG
CTGGCATCCTCGAAGCCCGGCGACAGCGGCGCATAACCGACCACGCCGCGCAGATGCACG
GATTCGTCGTCGCGGATCACGAAGGCGCGGGCCGACAGCTGCTCGCGCAGGCTCGCGGCG
ATGCCTTCGAGGGCGTCCTCGTCGGCGTTGCGGGCCAGCAGCAGGAAGCTGTTGTCGTTC
AGCCGCGCCAGCAGGTGCGGATGGCCGGCTTCGGCCAGGCGCTGCCCGGCCTGCACCATC
AGCCGTTCAAACGCGGCATAGCCATAGCGTTCGCGCAGGCCCAGCGCACTGGCCACTTCG
ATGAAGAACACGCCGCCCCGGTCGCGGTGGGCGAGTGCGGTGTTGAGCTGCTGCAGCACA
TGGTGGCGCGTCGGCAGGCCGGTTTCCGGATTGCTGGTGGCCGGTGCGCCGGTGGCGCCC
GGCAGGGTCGCGGCCTGGGCACGCGCGCGGCGGATGCGGTTGGCCACCGCTGCGATCAGG
TGGCGCGGCCGGATCGGCTTGCTCAGGTAGTCGTCGGCGCCGCTGTCGAGCACTTCGAAC
TGGCGCTCTGGATCCGGATCGCCGCTGAGGAACACGATCGGCAGCAGCTGCAGGCCGGGC
TGCTGGCGGATCAGCGCGGTCAGGCGCATGCCGTCCAGCCCGGGCAGGTGCAGATCCATC
AGGATCAGGTCGGGGCGGTGCTCCTTGATCGCCTGCAGCGCGGCATCGGCATCGCTGTGC
ACGATCGCCTGCATGCCGGCGCCGTGCAGCACGCTCTGCGCGAACAGCGCCTGGGCGCGA
TCGTCTTCAACGATCAGCACGCGGTAGGGCGAGTCCGAGGGCGGCGGGGCCAGATCGTTG
TTGCCGGCTTCGGCCAGTGCGATCGGGCCGGGCAGCGGCGGCGGTGCGCTGTTGACCGGC
GCCGGGGCATCGGTCGCGATGGGCGGCGGGGTCGCAGCCGTCGGTGCGGCCACAGCGGGG
CCTGCCGCCTCGGGCGCCCAGCGCTGCCAATGATCGGCCGGAGGGGTTTCAGCGCGTCCC
GGGCGGGCGCCCGCGGGGGATTCGTTTGCGGCCATCGGTGCTCCTGGTGTTCGCGTCCAT
TATGCGACAAGCCGGGTGCTCAACCGGTACTGCTGTGCCCCGGCGGTGCTGCCGATGCAC
CGCGCGCCAGCCAGCGCACGCCCTTCCACAGCGCGCGCCAGACCAGCCACACCAGCAGCG
CGCCGGCCAGGCTGCAGGCCAGCACCACCACCAGCGCGATCCACGGGTGTGCCAGGGCCA
GCGCCAGGCCACCGACTACCACGGTGTCCTCGGCGGCGGAGGCGACCCAGTTGCTGGCCG
GTTCCGGCGAGGTATTGAGCAGCGCGCGGGTACCGGCCTTCAGGCCGTGGCTGGCGAGGG
CGACGCCGGCACCGGCGGCGAGTGCGCCGGCGCCGAGCTGACCGTCCGGCGACAGGGTAG
CCGCTGCGAGGAACGCGCCGGCCGGCACGCGTGCGAGCGTCTGCACCAGGTCCCAGACCG
AGTCCACGCCGGGAATCTTGTCGGCGAAGAACTCGGCGATGGCCAGCGCCGCCGACGTGC
CCAGCACCCACCAGGATTCGGTGGCCTGCAGAGCGGGCGGCAGGTCGACCCAGCCGAGCA
GGCCGGCAAGGCCGACGCCGAACACGGTGAGGTAGACGCGGATGCCGGCCAGCCAGGCCA
GCAGGATGCCGATCACGAACAGGTGGGCTTCGGTCATGGCGATGCTCCGGCGACGGAACT
GTGCAGGGGACCACACTATCGACGATGGCATGCCTGAACGCCACAGACCGTGGCCGGCCA
CGGCGCAGGAAACCCACCCGTCCTGTCATACACTAGCCCGTCGTTTGCCACAGGGGCCGT
ACCGGTGTCGCCCTCGCGATACCCCGGAAACCACCCATGACCAACCGTCCTCCCATGCGC
GTGCAGGTACGCCTGCCCGGCGCGCCGCAACCGCCGGCCGACCGTCGCCGCCTGCTGGTG
ATCGGCGGCATCTGGCTGCTCAGCCTGGTGCTGGCGGTGCTGGGTGGCTGCTGGATGGCC
ACGCCACGCGATGCCCAGGGCCAGCGCCTGCAGGCTGCCGAGAAGCGCGCCGAGACGCTG
CAGGCGCAGCTGACCGAGCTGCGCCAGAAGCAGGCCACGCTGGAAGCCTCCGACCGCATC
AGCCGCGCCGCCAATAACGAGGTGCAGTCCTCGCTGGCCGAGCGCGATGAGGAAATCGCC
GGCCTGCGCGCCGACGTTGCCTTCTATGAGCGCCTGGTGGGTTCGACCAGCCAGCGCAAG
GGCCTGAACACCCATTCGATCGAGTTCAGCCCGGAAGCGGCCGGCACTTGGCAGTACACC
GCCGTGCTGACCCAGAACCTCAACCGCGGCGCCATCAGCCAGGGGCAGATGCGCTTCACC
GTGGAAGGCGTGAAGAACGGCAAGCTGGCCACGATCAGCTGGGATGATCTGCACCAGCGC
AGCAAGGTGCCGGGACAGGATTACTCGTTCCGGTACTTCCAGCAGCTCACCGGCAGCGTG
ATGCTGCCGGCTGACTTCACCCCGCAACGCGTGCGGGTGACATTGGGGAGTGGTACGGGG
GGTACCACCCAGGTATTCGACTGGAAACAAGCCGGTGCGCCGGCCAGCAAAGGGGAGTAG
GCAGATGTTCGGAAGCAGCAAATCCAACCGTGAAGGCCAGCTGGTGGTGGATGCCCTGAT
CGGCAACCAGGTGGTGATCCGCGGTGATGTGGAATTCAGTGGTGGCCTGTATGTGGAAGG
TCGCATCCACGGCAAGGTGATCGCCACCGAAGGCGCCAGCGGCGCGACCCTGACGGTCGC
CGAGCATGGCGTGATCGAGGGTGAGATCCGGGCCCAGGTGGTGGTCATCAGCGGCCGTCT
GGACGGCGATGTACACGCCACCGAGAAGGTCGAGCTGACCCCCAGCGCACGGGTCAATGG
CAACGTCCATTACCAGGTGGTGGAGATGAATGCGGGCGCCCAGCTGAACGGCCGCCTGAT
CCATGCCAGCGCCCCGATGGCGGCCCTGCCGGCGCCGGAAGGCGATGAGGCCAATGGCGG
CAAGGGCGACACCGCCGCACGCCGCAAGCTGGCCGAGGCGATGGCTTGAAAGCCATCCCC
GGCACCCCCATGCTGGCACCATGAGCACGCTAGTCTCCCTGCCCGGCGCCACCCCGGTTG
CCGCGCCCGATTACCAATCGCTGGAGCGCCCGCTGAACTTCACCGAGTCGGCGGCCGCCA
AGGTCAAATCCCTGATCCAGGAAGAGGGCAACCCCGACCTGGCCCTGCGTGTGTACATCG
AGGGCGGCGGCTGTTCGGGCTTCCAGTATGGGTTCGAGTTCGACGAGAACCGTGCCGAGG
ATGACCTGGCGGTACAGACCAGCGGGGTGACCCTGCTGGTCGACCCGCTGAGCCTGCAGT
ACCTGATGGGCGCCGAGGTGGACTACACCGAGAGCCTGACCGGTGCCCAGTTCGTGATCC
GCAACCCGAACGCAAAGACCACCTGCGGCTGCGGCAGCAGCTTCAGCATGTAAAAGGCCT
GTGGCCGGAATGTGCCAACCAGGGTTGGCACCTGCCAGAGCGGGTAGATCCACGCCATGC
GTGGATGATCCTTCCTGCATCCACAACGGCAGATTGCGCACAGCGCCGACCTTGCCACCC
GCATCGATTGGCGGCACGCTTGCAGGATGCCCAATACTCCTTCGCCGCTTTCCGGTTTCG
CCTTCGTGGGTGAACCGCTGGAGCGCGCCGATGCCCTGCGCGAAGATGCCGATGCACTGG
CGCGCCTGTGGCCGGGCGCGCGCATTCTCGTGCTCGATCAGGACGGCAGCGCCTTCACCG
GCGATGACGATCAGCCACTGGCGCTGACCGGCGCCGACATCGGCGGCGGCCCGGGTGCCG
CGATCTTCCTCGGCCTGCGCGGAGAGCAGGCGTGGTTCTCGGTTGAAGCCACCAACGTCA
CCATCAGCGCACCACGCCGGCTTGATCTGCGCCAGGCCGCGCTGCTGTGGTCGATGGCCG
ATGCGACCGCCTTCAGCTATGCCCGCGGCATGTCGTACTGGCACTCGCGCACCCGCTTCT
GCGGCGTGTGCGGCGGCGCCGTGGCGTTTGCCCGTGGTGGCTTCGTCGGCCGCTGCGGGC
AGTGTTCCACCGAACACTACCCGCGTGTCGACCCGGCGGTGATCGTCGCCGTGGAAAACC
AGGGCCGGCTGCTGCTGGGCCGGCAGTCGAACTGGGCCCCGCGTCGCTACTCGGTGCTGG
CCGGCTTCGTCGAACCCGGCGAGACCTTCGAGCAGACCGTGGTGCGCGAAGTCCATGAAG
AGAGCAAGGTGCGGGTGACGGCCTGCCAGTACCTCGGTTCGCAGCCCTGGCCGTTCCCGG
GTGCGCTGATGGTTGGCTTCCGCGCACAGGCGCAGGATGACCTGCCGACCGTGGACGGTG
AGCTGGAAGACGCGCGCTGGTTCAGTGCCGACGAGGTCGGCGCGGCACTGGCGCGCGACG
TGGAGGACGATGGCCAGGGTATCCGCCTGTCGCCGCCGATCTCGATTTCGCGCGGCCTGA
TCGAGCATTGGTACCGGCAGCAGAAGGGCTGAGCCGGGCCGGCTGGGGCGATTGCATTGC
CGCCACCTGAACACGGCCCGGGTTACAGTGCGGGTCATCGCGGAGGGCGCCGCTGCGACA
GGTAAGGTAGCGGCGCCGAGCGTTCTGTTTCGTAGGGAGACCTGCCATGTTCACCACTCT
GGCCGCCGTGCTGGTGGCACTGGCCCTGGGCCATGTTGCTCCGGCCGCTGCTGCCTCGCT
GCGCCGTTTCGACGGTTTCCGGCGTTGGCTGGGCTGGCTGGATGCGCGTGGTGGCAAGGC
CTGGCAGGGACCGGCCGGCGTTGCCTTGGCACTGCTGCCGCCGCTGTTGCTGATGGTGCT
GCTGGCGTGGCTGTTGCGCGGGGTGCTGTTCGGCCTGCCGTCGCTGCTGCTGGGCGTGGC
GGTGCTGGCCTGGTGCTGGGGCCCGCGTGACCTGGACCGCGATATCGAGGCCATTATCGA
TGCCGATGATGCGGCGACGCGGCAGGCTGCAGTGCGCAACCTGCAGTCGGCCGGCGGCAG
CCTGCGCGAGGACATTCCGTCACTGGTCGAGGCGACGGTGCTCAACGCACTGCGGCGCTG
GTTCGCGGTGCTGTTCTGGTTCCTGTTGCTGGGCCCGGCTGGCGCGCTCGGGTACCGGCT
GCTGGCGCTGATGGCGGAGAGCCCGATGCGCGCACGCGTGCCGGTGGAGCCGCTGGCGCT
GGCGCAGCGCCTGCTGGGCTGGATCGAGTGGCCGGTGGCGCAGCTGATGGCCTTCTCGAT
GGCGCTGGTGGGCAATTTCGATACGGCGTGGAAGGCCTGGCGCCAGGCCCATGGCGAACG
CCTGGCCGGCAACATCGGGTTCCTTGGCGCGGTGGCGCGGGCCAGCGTCAACGCCGAGCT
GCGTGAGGATGCGCACGATTACACCGAGGCAGGGTTGCTGCCGGTGTGGCAGCGGTTGCC
GGACCTGCGTGATGCGATGAGCTTGGTGTGGCGGATGCTGCTGCTGTGGCTGGCGGTCCT
GGCATTGCTGGTGATTGCAGGCTGGGTGACGTAGTTGTTTTGCAGGGCTTGCAGCCCTGC
ACCTGCAGAGGCCAAAGCCAATGCCAGAGCCAAAGCGGCTCTGGATTGCTGAGGGTTGGG
CGGGGCGGTGTGGGGCTGCAGGACACGCCGTAAACCCGTCCCTGGGGGCTCGATGGCGCC
ATCCATGGCGCCAACGGTCCTGCTGCCCCACACCGCCCCACCCCCGACAGTTTCCCGGTG
ACGGTGGGTCAACCGCGACTGCCGGTGGGTGTCGACCTTGGTCGACATGGTCGATCCACG
CCATGCGTGGATACAGAGCGAAGCGATCCGCTTCCGCTTTTGATCTTCTCTTTCTTTTCC
GTGGTGGACGCACACGGAAACTGTCCGTGGTCGGGCGGGATGGGTTTGCGGGGGTGTCCG
CGGCATGGATGCCGCGGCCAAGCCTCCACGGACGGATTCACGGCGTCCCCCGCAAACCCA
TCCTGCCCGGCCAACCCCAAGGCTTCTGCCTTCAAACGCCGCCCACCACGAGGGGCTGCG
GCCGTTGGCTGGAAACCTAGATCGGTGCCAGTGCGGTGAACGGCGCCCACGGCAGGTTGC
GCAGCAGCGCATACCCGGGCAGCACCCAGAGCCAGAACGTTGGATTGGCCAGTACCCGCA
TGAGCGGGTCGAGCACGCGCGGCCGGATGCCGGCGACGTTCAGCAGCATCAGCAGCAGGA
ACGGCAGGCTGATGACCAGCAGCGGGTTCATCGCCATCGCGCCGGGCAGGTCGAAATGTA
CCAGTGAATACAGGCAGCGGGTGCTGCCACAGCCCGGGCAGTACAGGCCGGTCAGCGCGT
ACAGCGGGCAGCTCGGCAAAGGATTGCCGGAGACATACGGATTGACATTGCGCAGCACCA
CCGCGGCACCGGCGGCCAGGCCGGTGGCGGCCAGCAGCGGTGCCCAGCGGGCGAATCGGG
AGCGGGCGGGAAGTGCGGACATTGCAGCAACGGATCCGGCGCGGGCGCCGGATCCGTCCA
CGCGGATCAGTAGCCGCTGTTGTTCATCGCACCCATGCCGCCGACAGCGACGATCAGGAT
GCCGTACAGCACGCCGACCACGACGGCGGCGATGGCCGACCAGATCGCCCACTTCTTGGC
CTTGGCGGCGGAGTCCTGGGCACCGGCGATGTCGCCAGCGGCCAGCTTGCCGTTGACCTG
CGCGGCGTAGACGATCGACACGATGCCGGCCGGCAGGCAGCAGAACAGGGTGCTCAGGAT
GGCCCAGACCAGATTGTTCGGGACCTGCGGAGTGGCGGTGTTCATGGGTTCAAGCTCCTT
GATGGGTGGTGGTGGTGAATCATTGGTCGGAAAGAGCGCCCAGTACGGCCAAGCCGCCGA
ACAGCCCGAACCACAACAGCAACAGGACCGGCAGGGCCACGGCCGAAGCCACCGCCCACC
AGCCCGCCTTGCGCGACGCACTGTAGGCCCCCGGCAGGTCGCCGGCGGCGCGGCGGCCAT
CGACCTGGGAGGCATAGACGATCGACACCACGCCCAACGGCAGGCAGCAGAACAGCGTCG
TCAGGATCGCCCAGACCAGATGGTTGGGGATGTAGACCGGACGGCTGAGCGGTGGCGGTT
GATTCAAAGCAAGACTCCATTCCTTGGTGGCCGGCCATGATGAAACGGCCGAACCTCCCC
CCTGTGGGTGCGTAATCTACCTCAACCCGCGCTGCATGTATGCGGTTACAGTCAGATACT
GGCCGGTATGGCCCTTGATCTGACGCATCTGACGGACCTCTGCGATGCATCGGAGGGCGA
GGATGGGGGGCTTGTCGCTGGGACGGTCTACCCGTGTCCGTGCGGTCGATCAGGCGTGAT
CACCACGCAGGGCCCGCACCTGGGCCTCCAGCACCGGGGCGCTGGTGGCGTGGCCATCCA
CGGCCGGTGCCGCCACCACCTCGACCGTGGCGCGGAAACGACGCGGCACCCGCATGCGGC
CAAGGCGGCTGTCGCGGCGGCTCCACATGCTCGACCACATGCCGCGCAGCGCCATCGGCA
CCACCGGCACCGGCCGCCGCTCGAGGATCTTCTCGACGCCGGACTTGAACGGCGCCATCT
GCCCGTCGCGGGTCAGCGCGCCCTCGGGGAAGATGCAGACCAGTTCGCCTTCGGCCAGCG
CCGCGTCGATCTCATCGAACGCACGCTGCATCAGCGCCGGGTCTTCGCGCGCCCCGGCAA
TCGGGATCGCCTTGGCGGTCCGGAAGATCCAGCGCATCACCGGGATGTTGAAGATCCTGT
AGTACATGACGAAGCGCACCGGGCGCGGGATGGTCGCCGACAGGATCAGCGCGTCCATGT
AGCTGACGTGGTTGCAGACCAGCAGTGCGGCGCCTTCGTCCGGCACGTTGGCCTCGATGC
CGTGCGGGCGCAGCCGGTACAGGGTGCGCACCATCAGCCAGCTGAGGAAGCGCATCAGGA
ATTCGGGGACGATGGTGAAGATGTAGATCGCCACCAGCGCGTTGGCGATGGCCAGCGCCA
GGAACTGCTGCGGAATGGTCCAGTGCAGCAGCTTGTGGGCGGCCAGCGACAGCAGCGCCG
CAGCGACGATGAAGCCCGAGTTCTGGATGTTCAGTGCGGCGAACACGCGCGACATCTGCG
CCTTCGGCGTGCGGCTCTGGATCAGTGCGAACAGCGGCACCACGAAGATGCCGGTGAACA
GGCCGATGCCGATCAGGTCGATGACGATGCGGATGCTGCCGGGCTGCTGCAGGAACGGCC
CGATGGTCAGCCCGTGCACTGTCGCTTCGCCGCTGCGGGCGAAGTACAGGTCGAGCAGGA
ACGCGGTCATGCCGAACGCGCCCAGCGGTACCAGGCCGATTTCCACCGTACGTGCTGACA
GCTTCTCGCACAGCAGCGAGCCGACGCCGGTGCCCACCGAGAACAGGGCCAGCGCGAAGA
TGTACAGGGTCGGCTGGCCGCCCAGGTTGGTCACCGCATAGGCCGGCAACTGCGAGGTCA
GCACGGTGCCGACGAACCAGAACCAGGACACGCCCAGGATCGAGTTGCGTACGGCTTTCT
GCTGGCGCGCCATGCGCAGCACCGCCAGCGATTCCGGCAACGGGTTCCAGTTGATCTTCA
GATTCGGGTCGCCGGCATCGACCTTGGGAATCAGGCGGGCGGCGATGTTGCCGCAGATCG
CCAGGGCGATGATCGCGCACGCGGCCACCACCGTGCCGTGACTGCCAGCCACGGTGAACA
CCAGGCCGCCGACGATCATGCCGGAGAGGATCGACATCGAGGTGCCCATCTCGACCAGGC
CGTTGCCGCCGGTCAGCTCTTCTGGCCTGAGCACCGACGGCAGCACTGAGTACTTCACCG
GGCCGAACAGGGTGGACTGCATGCCGGTGCAGAACAGCGCGACCAGCAGCACCGGCAGGC
TCTGGGTGAGGAAGCCGGTGGCCGCCAGCGACATGATCACGATCTCCATGGTGGTGGTGA
TCACGATCAGTCGCGATTTTTCCAGTTTGTCGGCGATCTGCCCGGCCAGCGCCGAGAACA
GGAAATATGGCAGGATGAAGATGGCCGGTGCCAGGGTGGCGTACAACCCCAGTTCTTCCT
CCGGCACAGCCATGAACAGCAACATGCTGATGATCGCCTGCCGGTACACGTTGTCGTTGA
ACGCACCGAGCGCCTGGACCACGAAGAACGGCAGGAAACGGCGCTGGCGCAGCAGGGCGA
ACTGGTTGTGACCGGACATGGAACCTCCTTGACCGGCGCAGCCTAGCATTCCTTCCCCTC
TGCTGTGGGTGCGGACCTGTGGGTGCGGACCGTTGGTCCGCACACCTGCCAGCACTCTCA
GACGATATCGTCGACCACGCCGCCATCCACGCGCAGCGCCGCACCCGAGGTTGCCGATGC
CTGCGGCGAGGCCAGGTACACCACCATGTTGGCCACTTCCTCGACCGTGGCGGTGCGCTG
GATCACCGAGGACGGCCGGTGCGCCATCACGAACTCACGGCCGATCTGCTCCAGCGGCTT
GCCGCTGCGCTGGCGTTCATCCTCGAACATCGCCGCAAAACCATCGGAGAGGGTCGGGCC
GGGCAGCACCGCGTTGACGGTGACGCCACTGCCGGCCACGCGCTTGGCCAAGCCGCGCGA
CAACGACAGCTGCGCGGTCTTGCTGACCCCGTAATGGATCATGTCGGCGGGAATGTTGCG
CGCTGATTCGGAGGAAATGAACAGCACGCGGCCCCAGCCGGCATCGACCATTGCCGGTAG
CAGCGCACGCGACAGGCGCACGCCGGACATCACGTTGGTCTGCCAGTAGCGCTCCCAGGT
CGCGTCATCGGTCTCGAAGAAGTCCTGTGGGCCGAAGATGCCGGCGTTGTTGACCAGGAT
GTCGACCTTGGGCAGGCCGGCCAACAGTGTTTCGACACCGGCTGCATCAGAGAGATCGGC
GGCGAGGCCGAGCACGTCGGCTCCCGGTACGGTGGCGAGCAGGTGCCGGCGGGCGCGCTC
GACGCTGTCGGTGCTGCGGCCATTGAGAATGACACGCGCACCAGCGCTGGCCAGTCCTTG
GGCGATGGCCCGGCCGATGCCGGCGGTGGAGGCGGTGACCAGCGCGGTGCGGCCACTGAG
CTCGATTTTCATGGCGATAGTCCGGAGCGGGGGGAATTGCCCAGTATCCGCGCGGCCGCG
TGATCGAACCGCAGCGCCACGCGCAACGCGCCGTTGCACACGGCGCAATTGACCCATGCC
ACGCGTGGGTGGGATCTCCGATCAGCGATGAGGAGTCAGGTCAGGCTGGTCACCGCTTCA
TTGGCCGCTGCCCGCACCTTCGGCAGCATTCGCAGTACCAGCGCCATCTGCGTGCGGATC
AGCTGCAGTTTCGGCGGCATCGCCTCGTCGATCTGCTCCAGCTCGGCGGCCACCGCGCGG
TCGGCGTCGTTGTCATCGTCGGCGACCGGTTGCCGTGCGGTCAGCGCCGAGGCCAGTTGC
TGCAGTGCCTTGCGCACGCGCTCGCCGGCCGCCAATGCAAGCGGGTCGCCCGCATAGCTG
TCCACCTGGTCGCGATGCGCGCCCAGCGCCGACAGGTGTCCCAGCAGTGTGTTGGACAGC
GCCAAGAAGTGGAAGCCGGCATCCAGATTGCGGCGCACATGGCCGGGCTCACGCAGCATG
TTCGACAGTGCGGTGGACAGCGCGGCATCGGCGTTGTGCATGTCGCGCCGCGCGATGCGG
TAGGCCAGGTCGTCGCGCATGCCGCTGCGGTACTGGCCCAGCACCGAATCCAGGTAGCGA
GCCGCAGTGTCCAGCACGCGTGCCAGGACGAGATGCAGCTGCCGGCCCTGCCAGTCGGGC
AGGACCAGGAACGCGGCCGCCGCTGCGATCGCGCAACCCAGCACCGTATCGACCATGCGC
GGCACGATCAGCACGAAGCCGTCGCCGATCAGGTTGAAGCAGGTCAGCGCCATCACCGTG
ATCGCCGCCGACGCCACCAGGTAGCGGTCGGTGCGGGTGAAGAAGAACAGAAGTGCAGAG
AGCAAGGCGATCAGCAGCTGCACGTGCAGCTGCGGGAACAGCTGCAGCAGCGCCCAGGTC
AGCACCAGTCCGGCCAGGGTGCCGACGATGCGCTGGGCCAGGCGTTGGCGGGTGGCGCCG
AAGTTGGGCCGGCACACGAACACGATGGTCAGCAGTACCCACGAACCGTTCTGCGCATTG
AACAGGCGGATCGCTGCAAAGCCGGCAATCAGCGCCAGCGCCATGCGCAGCCCATGCCGG
AACAGCACCGAGCCGGGCGTAAGCTGCTGGCGGATGCGCACACCCATCTCGCGCAGGGTG
TGTGGGTTGCTGTCGCGCAGGCGGGTATCGACGTTGTCCAGGCTGGCTTCAGAGCGCTCG
GCATCCAGCAGGCGCCGTTCGATGCTGCGCAGGTTGTGCACCAGCAGGTCCAGCGAGCCC
AGCAGGCGCTGCCATTGCGGCCGCTGCTGGTCGCGCAGGTAGGCCAGCGCATCGGCCAGG
TCGCGCCCGGCCTGCTGGTTGCCTTCGCCGTACACGAACGGACGGCGCAGCCGGATTGCC
TCGCCCAGGCGGGCACAGGCCTGTCCCTGCAGGTCAAGCAGGCGCTGGCAGCGGTACAGC
ACGTCGCTGTGGAAGAACGCGTCCACCAGCGCGCCGTACGGGTAATGCGAGGAACTGGCG
CGCTCGTGGAAATCCTGCGCCATGTAGTACAGGCGCAGGTAAAGGCCGGAGTTCACGCCG
GGTCGGCCGGAGCGGCCGAAGCGGGCCAGGATCGCGGTCTTGGCCTCGTTCAGCGCGCCG
ACCACGCGGCGGTTCTGTTCGGCCAGGTCGAGCTGGCGACGTTGCAGGTCGGCTTCGCGC
ACCGGCTCGAACAGCGCGGCCTTCAGCTGCAGGTAGCGGCCCAGCTCAACGTACAGTCGC
GCCACCCGCTCGCGGACCGGCCGGTTGGCGAACAGCGCGGTCCACAGGATCGACAGCAGG
CCGTACCAGACCGCACCGGCCAGCAGGTGGCTGACCGCTTCCAGCGCACTGTGCAGGTCG
CTGGCACCGTGCTGTTCCAGGCCGATCATGGTGTAGATCGCCAGCGTCACCGTGGCCTGG
GCAATGGACGCATAGCGCTCGCCGAGCGCGCCGAGCAGGGTCAGGCCGAAGGTGGACAGC
GCCAGCGCGCCGATGAAGATCCACGGCCACGGGAACAGCCAGATCACCGATGCTGCGGCA
ATGCAGAAGCACAGCAGCGACAGCGCCACCGCCTTGGTCCGGCCCCACCAGTTGTCATCG
GTTTCGGCGATGGCACTGGCGATGATGCCGAGGAACACGCCGGGCAAGGCGGTCAGCGCA
TCCAGCTGCCAGCACACCGCCAGCGCCGCGGTCAGGGCGATGAACACCCGCAGGCCGTAA
CTGGCCTTCTCGTGGGCCCACAGGCGGCTGAGGCGGGATTGTCGGGCGGACATGCAGGCT
CGGTGGAAGGGTCTCCGACCATTATTGCGGGTGTGGGGTGAAATATGGAGTGCGGACCAA
CGGTCCGCACCCACGGTAGTGGTAGTGCCGGCCGCTGGCCGGCAGATTTGCGGTACGGAG
AAAGCCGGCCAGCGGCCGGCTCTACCCATAGATCCACGCCGCGCGTGGATGGGCCCTTCT
ACGCCCGCTGCGCGCGCTTGAGCAGCTTGGCTTCGCGCCTGCGTGCGCGGCGTGCGCGCC
AACGCTCGGCCAGGCACGAGAAGATCACGTACAGCGCCGGCGTGCTGAGAAGGGTCAGGC
TCTGCGAGAACAGCAGGCCGCCGATCATCGCGATGCCCAGCGGGCGGCGCAGCTCGGACC
CTTCACCCAGGCCGATCGCCAGCGGCACGGCGGCCAGGATCGCGACCATCGTGGTCATCA
TGATCGGGCGGAAGCGCACGATGCTGGCCTCGCGTGCGGCATCGCGCGGCGCCAGCCCAT
GCTCGCGCTGCGCCACCAGGGCGAAGTCGATCATCATGATCGCGTTCTTCTTGACGATGC
CGATCAGCAGAACCAGCGCGATCATCGAGATCACCGACAGTTCGGTGTTGGTGCCGAACA
ACGCCAGCAGCGCACCGACGCCCGCCGCCGGCAGCGTGGACAGGATGGTGACCGGGTGGA
TCAGGCTCTCGTAGAGCATGCCCAGCACCAGGTAGACGGTCAGGATCGCGGCAAACACCA
GGATCAGCATGTCGCTGGGATCTGAATTGAAGCCGAAGCCCGCATCGTCGGCCAGGCGGA
TGTCGCCAGGCATGCGCATGCCGGCGACGGTGGCATCGATGATCGCCTTGGCCTCACCCA
TGCTCACGTTCGGAGCCAGGTTGTAGCTGAGGTCCATCGTCGTGTACTGGTTCTCGTGGG
TGATCTGCGAGGGGGCCAGGCCGGGCATCTGCGTGGCCACCGCGGTGATCGGCACCATGT
CGCCGTTGCGCGCACGCACGTACACCTCATCCAGCGCCGCCGGGGTGGCGGTCTGCGAGG
GCAGGGCGTTGACCACCACGCTGTACTGGTTGATGTCCGAATAGATGGTGGAGATCTGGC
GCTGGCCGAACGCACCGTACAGCGCGCCGTCGATGGCGCCGACCGTGATGCCCAGGCGCG
CGGCCTTGGCGCGGTCGATCTGGATGTTCTGGCGCAGTCCGGCATTGTCCACGTCGGTGC
CGACGTCACGCAGCTTCGGGTTCTTCTTCAGTTCCGCCTGCAGCTTGGGCAGCCATTCCT
GCAAAGCAGCCAGGTCGTTGCCCTGCAGGGAAATGCGGTACTGCGCGCCCTGGCTGGAAC
CGCCGCCATCGTTGCTGGGCAGGTCCTGGATCGCGCGCAGGCGCAACTGCAGGTCGGGGT
AGCGATCGGCCTTGGCACTGAGTCGCGCCAACGCATGTGCGGTGGTTTCGCGGCGACCGT
CGCTGCGTGACTTCAGCTCGATGTTGAACTGTGCACTGGAGCCCTGACGGCCGCTGCCGA
GGCGCACACCCACGGTTTTCACTGCCGGGTCGGCCATCAGCATGTCGGTGATGCGACGCT
GGCGGGCGACCATGTCCTCGAAGGAAACGGTGGCGCTGGAATTGGCGCGGCCCCAGATCA
GGCCGGTGTCCTGCGGCGGGAACGCGCCCTTCTTCACCGCCCCGAACAGGAAGATGGTGG
CGCCGATCAGGATCAGCGGCGTCAGCGACAGCAGCAGCGCGTGGCGCAGCGAGAAGTCCA
GGAACACGGTGTAGATGCGCAGCATGCGCTCGTGGCCGGCATCCAGCCAGCGTCCGAAGC
GCGACGGCGGCGCGCTGTGGTCATGGGCGCTGAGGAAGCGGCTGCACAGCGCCGGGGTCA
ACGTCAGCGAAACGATCATCGAGACCACGATGGCCGCCACCAGGGTGACGGTGAACTCGC
GGAAGAACGCGCCCATCATGCCGCTGGCGAACAGCAGCGGGATGAACACCGCGACCAGCG
AGGCGGTGATCGAGACGATGGTGAAGCCGATCTCGCGCGCACCGGTCAGCGCCGCCTGCA
TGCGCGGCATGCCCTCATCGAGGTGGCGCATGATGTTCTCGATCACCACGATCGCATCGT
CCACGACGAAGCCGATCGCGATCACCAGCGCCAGCAGGCTCAGGTTGTTCAGGGTGAAGC
CCATCACGTACATCACCAACGCGGCACCGGCCAGCGACAGCGGTACGGTCACTGCGGCGA
TCAGCGTCGGTGCCAGCCGGCGCAGGAACAGCGCCATGGTCAGCACCACCATCGCCAGGC
TGATCAGCAACGTGATCTGCACTTCATGCAGCGACGAGCGGATGGTCGGCGTACGGTCGA
AGTACGGCGTCATCGTGGTGCCTGGCTGCAGGTAGTCGCGCAGGGTCGGGATCTGCGCCT
TGACCCGGTCCACGGTCTCCACGATGTTGGCGCCGGCACGGGTGAACACGTACATCACCA
CCGCCGGTTTGTGGTCGAACCACGCGGCCTGGTAGGCATCCTGCTGGCCGTCGTAGACGT
TGGCGATGTCCTTCAGGCGGATCACCCGGCCATCGCCCTGGGTCTTGACCACCAGATCGG
CGAAGTCGGCCGCACGCGCCACCGAATCGTTGGCGATGATCGCGGTGGTGGTGTTGCCGT
CGCTGAGGAAGCCGGTGGGCGAGGTCACGTTGGCCGCGCGCACCGCATTGCGCAGGTCAT
CGGCGGTCAGGCCCAGCGCGTTCATCAGGCGCAGGTTGACGTCCACGCGCACCGCTGGCG
TCGACGCGCCGGCGATGTCGACCGAGGCGACGCCACTGATCTGGCGGATGCGCTGCGCCA
GCAGCGAATCGGCGACGTTGTACAGCTCATCGGCCGACTGCGTCTGCGAGGTCAACGCGA
TGGCGATCACCGGGTCATCGTTCGGGTTCGCCTTCTGGTACATCGGCGAGCCCATGCCCG
AGGGCAGGTCGGCCTGCGCCGAGTTGATCGCGGTCTGTACGTCCAGCGCGGCCGAATCGA
TGTTGTGGCCGCTCTGGAAGATCATGAACACCAGCGAGCTGCCTTCCGAGCTCGACGAGC
GCATGCGGTCGATGCCCGGCAGCTGGCCGAGATGGCGTTCCAGCGGCGCGGTAACCGTGG
AGGCCATGGTCGCCGCATCGGCGCCGGACTGGCTGGCATGCACGAAGATCACCGGGATCT
CGATGTTCGGCAGTGCCGATACGCCCAGGCGCAGGTAGCAGATCAGGCCGACCATGAACA
GGCCGATGGCCAGCAGCGCGGTGCCGATCGGGCGGCGGATGAAGGGGCCGGACAGGTTCA
TCGCGCGGCCCCCCGCAGCAGCGGGGCGTGGATCATGCCTGCGGCTCCTGCAGCGACCCG
TCGCGCAACGCACGCTGCTCGCGGCGGCGGGCAAGCCACTCGGAGAAGCGCTCCATGTAC
AGGTAGATCACCGGCGTGGTGTACAGCGTGACCAGCTGCGACAGCAGCAGGCCGCCGACG
ATGGCGATGCCCAGCGGGCGGCGCAGCTCCGAGCCGATCCCGGTGCCCAGGGCCAGCGGC
AGCGCGCCCAGCATGGCCGCGGCGGTGGTCATCATGATCGGGCGGAAGCGCAGCAGGCAG
GCACGGCGGATTGCTTCGTGCGCGTTGGCACCGGCGCGGCGGGCCTCGATCGCGAAGTCC
ACCATCATGATGCCGTTCTTCTTGACGATGCCGATCAGCAGCACGATGCCGACGATGCCA
TCCACCGACAGGCTCAGGCCGCACAGCATCAGCGCCAGCAGCGCGCCGACACCGGCCGGC
GGCAGCGTGGAGATGATCGTGATCGGGTGGATGTAGCTCTCGTACAGCACGCCCAGCACG
ATGTAGATCACCACCAGCGAGGCCAGCAGCAGCCACACCACGTCCGTCTGGCTGCCAGTG
AACTCGGCGGCCTTGCCGATGAACTCGGCATGCAGGTGGGTGGGCATGTCCAGGCTGTCC
TTGGTCTCCTGGATTGCACGCACCGCTTCGGACAGCGAATAGCCCGGCGCCACGTTGAAC
GAGACCGTCACCGCCGGCAGCTGCTGCTGGTGGCTGACCACCAGTGGCGCGCTGCTCACC
TTGCCTTCGGCCAGCGCCGACAGCGGGATGATGTTGCCGGCGCCGACGGTGATGCCGGTG
TTCTGCGCGCCGATGCCGGTGGCGGTCGACGAGTTGGACGAGGTGACCTGGCCGAAGCTG
GTGGCGTTGGTGCCGGTCAGCGCGCCGGCGCCATTGGAGGCCACCGCCAGCTGCTCCATC
AACGCGGTGCTGGTGCGGAACTCCGGCGCCACTTCCAGCACCACGCGATACTGGTTGAGC
TCGGTGAAGATGGTGGAGATCTGGCGCTGGCCGAACGCATCGTAGAGCGTGTCGTCGATG
GTCTGCATCGGCACGCCCAGCACGCTGGCCTTGTCGCGGTCGATGTTCAGCTCCAGGGCG
CGGCCCTGGTTGGACAGGTTGTTGTCCACGTCAGCCAGTTCCGGGCGCTTGCGCAGCGCT
TCGGTCAGGCGCGTGGCCTGGGTCGCCACCGTTGCCGAATCGACGTCCGACAGCGAGTAC
TGGTACTCGGTGGCGGCCACGCGGGTATCCAGGGTCACGTCCTGCACCGGCTTCAGGTAC
AGCGCCACGCCCGGGATTCCGGCCACCGCCTTCTGCAGGCGCGGCAGGATCTGCTCCAGG
CCATCGCGCTGGCTGCGCTCCTTCAGCACGATCGACAGCTGGCCCTGGTTGAGCGTGGGG
TTCATGCTGCCGGCACCGATGAACGCCGACACGCCGGTCACATCCGGGTCGTGGCGCAGT
GCTTCGGCGACCTGCTTGGTGCGCTGTTCCATCTGCGGGAAGGCGATGTTCTGGTCGGCC
TGCACCACGCCGGTGATCAGGCCGGTGTCCTGTTCGGGCAGCAGGCCCTTGGGAATCAGC
ACATACAGCAGCACGGTCAGCACCAGTGCACCACCGGCCACGGCCAGGGTCAGGCGCTGG
TGGCCCAGCACCCAGTCCAGGCTGTGCTCGTACAGGCCGACGGTGCGTGTCCACAGGTTC
TGCTTGCCGGCCGCTGCCGCGCGCTCATGCGCGTCTTCGCCCTCGGGCAGGGCGTCGGGC
TTGAGCAGGTAGGCACACATCATCGGGGTGAGCGTCAGCGAGATCAGCATCGACAGCACC
ACCGCGATGCTCAGCACCCACGCGAACTCGTGGAACAGGCGTCCGGTGACGCCGGGCATC
AGCAGCAGCGGCAGGAACACCGCCACCAGCGAGACGGTCAGCGACAGCACGGTGAAGCCG
ATCTGGCGCGCGCCGATCTCGGCCGCTTCCTTGCCACTCTTGCCCTGCTCGATGTAGCGC
ACGATGTTCTCGATCATCACGATCGCATCGTCGACCACGAAGCCGGTGGCCACCACCAGC
GCCATCAGCGAGAGGTTGTCCAGCGACATGCCGGCGAACGCCATCACCGCGAAGGTGCCG
GCCAGCGACAACGGCACTGCCACCGACGGGATGATCGTGGCCCACAACCGGCGCAGGAAC
ACGAAGATCACCGCCACCACCAGGCCGATGGTGAGGATCAGGGTGAACTGCACTTCATGC
ACCGAGGCGCGGATGGTCTCGGTACGGTCGTTGAAGATCTCCAGGTGCACGTCGGCCGGC
AGCACGCCCTGCAGCTGCGGCAGGATCGCGCGGATGCGCTCGACGGTCTGCACGATGTTG
GCACCAGGCTGGCGCCGGACTTCCAGCAGCACCGCCGGCTTTCCATCGGCCCAGGCGGCC
AGCTGGTCGTTCTCCACGCCATCGATCACCTCGGCCACGTCCGACAGCCGCACCGGGCGG
CCGTTCTTGTAGCTGATGATGGTGTCGCGGTACTCGGCGGCGCTGGCCAGCTGGTCGTTG
GTGCCGATGCTGTAGGACTGCGTCTTGCCGTTCAACGAGCCCTTGGGCGCATTGACGTTG
GCCTGGGTCAGTGCGCTGCGCAGCTGCTCCAGGGTCAGGCCCATGTTCGACAACTGCGCC
GGATTGACCTGGATGCGCACGGCAGGGCGCACGTTGCCGGCGATCGACACCAGTCCCACG
CCCTGCACCTGCGACAGGCGCTGGGCCAGGATCGAGTCGGCGTAATTGTTGACGTCGCGC
AGCGGGCGCGTGTCGGAGGTCAGCTTCAGGGTGACGATGGCCGCGTCGGCCGGATTCACC
CGGTTGTAGACCGGCTGGTAGGGAAGCGACGAGGGCAGGGTGGCCTGGCGGATCGCCGCC
TGCACGTCCTGCGCGGCGATGTCGATGTCGCGGTCCATCGAGAACTGCAGGATGATCGTC
GACAACCCGGCCGACGAGTCGGAGGTCATCAGCTCCAACCCGGAAATCTGCCCGAACTGG
CGCTCCAGCGGGGTAGTGACCAGCGAAGCCATGGTGGTGGCGTTGGCACCGGGGTACTGG
GTGGTGACCACCAGGCTGGGCGCATCGATTTCCGGCAGCGCCGACACCGGCAGCTTGCGG
TAACCGAGGATGCCCAGCAGCAACAGGCCCGCCATCAACAGCGAGGTGGCGATCGGGCGG
CGGATGAAGATCGTCGAAAAGCCCACGGACTGATCCTTGCTGGCACTTCAATGTCGGCGC
CGGCGGGTATGCCGGCGCGAGGGAGATCAGTGGCCTGCGCTCAGCGCGGGCCACCACCGC
GACGGCCACCGCCGCCTGCGTTCTTCTGCTCGGCCGCCTTCAGTTCGGCCTCGGTCGGTG
CGGCCGGGGTCTCGCCCGGCTTCAGCGCGGTGACCTTGCTGCCCGGCTTCAGGCGGAACT
GGCCTTCACTGACCACCCGCTCGCCGCCCTTCAGGCCTTCGGCGATCTGCACCTGGCTGT
CGCCCACTTCCACGCCGCTGCGCACCGTCTGCATCTTTACCGTGTTGTCGCCCTGCACGA
TGTAGACGTACTCGCCATCCGGGCCACGCAGCACCGCCTGGGTGGGGATGACCACACCAC
CGGCGATCGTGCGCAGCTGCATGCGCACGTTGACGAACTGGCCCGGCCACAGGCCGTTGT
CGGTGTTGTCGAAAATCGCACGCGCCTTGAACGTGCCGCTGTCGGCACTGATCAGGTTGT
CGACCACGTCGAGCTTGCCGTCGCCGGACAACACATGCGAATCGGCACGGTCCAGCGCGG
CCACCGGCACCGTGCCGGCGGCCTGCGCCTGGCGCACGTCGCCGAGCTGGCGCTCGGGCA
GGTTGAACAGCACGTGGATCGGATGGATCTGGGTCAGCGTGACCAGCGCGGTGCCGGCGT
TGACCACGTTGCCCGCGTCGACCGCGCGGATGCCGGCGATGCCGGAGATCGGTGCGGTGA
CCTTGGTGTACTGCAGCTGCACCTGCGCCGAACGCATGCTGGCCTCGTTGGCGGCCACGG
CGCTTTCGTACTGTGCCACTTGGTTACGCTGTGTATCCAGATCGGTCTTGGCGACGTACT
GGCGATACTCAGGCGCGTTCGAGCGCTGGAAGTTGGAGCGCGCAGTGGCCAACAGGGCTT
CGTTCTGGCGCTTGGCTGCGGCGGCCTGGTCATAGCTGGCCTGGGCCGTGCGCGGATCGA
TCACCGCCAGCACGTCACCCTGCTTCACTTCCTGGCCTTCGCGGAAATTCAGGCTCATCA
GCTGGCCGCCGACCTGCGGGCTGACGGTAACGGTGTTCATCGCAGTCACCGTGCCCAGCG
CGCTGGCATACACCGGCACGTCCTGGCGCGTGGCCTCCACCACGGTCACCGGTACTGGAC
CGGCATTCGGATCCTCGCCGCCCTGGCGCGCCCCCGCAGCTGCACCACCGGCCTTGTCCT
TGCCCCCGCCCATGACGCGCAGGCCGACCACGGCCAGCACCAGCACTGCCACGACCAGCA
GCACGATCTTCCAAACACGTGACATTACGAGGACTCCGAGAGGGCTGGACCAGGCGGGAC
GCCGGGGCAATGCGCAAAGCATACCTGTGCCACATCACGTTTCCTGCATGACGGATGGGA
CGGGCGCTAAGACCGGATCGAGCGCCGGAGGTTCCCGTGGCGGCGGTGTTGCCCTACATT
CAGCTGGAACCCTTCTGCTGTGGAGATTGCGATGCGCCGTTCGCTGCTGCTGTCCGCCCT
GCTGCTGGCCCTGCCGGCCCTTGCCCACGCCCAGGACGGGCAGCGCCCGGAAGTGACCGC
CGCCGCGCAGCGGCTGCAGGCCAAGGTGGTCGAATGGCGCCGCGATTTCCACCAGCATCC
GGAGTTGTCCAACCGCGAGGCGCGCACCTCGGCCGAGGTCGCCAAGCGCCTGCGTGCGAT
GGGCCTGAAGCCGAAGACCGGCATCGCCCACCACGGCGTGGTTGCGATCATCGAGGGCGG
CAAGCCGGGGCCGAAGATCGCCCTGCGCGCCGACATGGACGCGCTGCCGGTGACCGAGCA
GACCGGCCTGCCGTTCGCCTCCAAGGCCACTGACCAGTACCGCGGGCAGACCGTGGGCGT
GATGCATGCCTGTGGCCATGACGCGCACACCGCGACCCTGCTCGGCGTGGCCGAAGCACT
GGTGTCGATGAAGAAGGACCTGCCGGGCCAGGTGATGCTGATCTTCCAGCCGGCCGAGGA
GGGCGCACCGCCGCCGGAAGAGGGTGGTGCGGCACTCATGCTGAAGGAAGGCCTGTTCGC
CGATTTCAAGCCGGAAGCGGTGTTCGGCCTGCATGTGTTCTCCAGCGTGCAGGTGGGTCA
GATCGCGGTGCGCGGTGGCCCGTTGATGGCGGCCTCGGACCGGTTCGGGATCAAGGTGAT
CGGCCGCCAGACGCATGGTTCGGCGCCGTGGAACGGGGTTGATCCGATCGTCGCCACCGC
CGACCTGGTGGGCACCGCGCAGACCATCGTCAGCCGCCGCGCCAACCTGTCCAAGCAGCC
GGCAGTGCTGACCTTCGGCGCGATCAACGGCGGCATCCGCTACAACATCATTCCCGATGA
AGTGGAGATGGTCGGCACCATCCGCACCTTCGACGAAGGCATGCGCCAGCAGATCTTCGC
CGACCTGCGCAACGTGGCCGAGCACACCGCCGCCGCGCATGGTGCCAAGGCGGTGACCGA
GATCTACGAAGCCGATGGCAACCCGGCCACGGTGAACAACCCGGCACTGACCGCGAAGAT
GCTGCCGAGCCTGCAGGCGGTGGTGGGCAAGGACAACGTATACGAGCCACCGCTGCAGAT
GGGTGCGGAAGATTTCTCGCTGTACGCGAAGGAAGTGCCGGGCATGTTCTTCTTCGTCGG
CTCCACCAGCGCGGGCATCGACCCGGCAACGGCGCCGGCCAACCATTCGCCGAAGTTCCT
GCTGGATGAGAAGGCGCTGGATGTCGGGTTCCGCGCGCTGCTGCAGGTGAGCCTGGATTA
CCTGCACGGTGCCGGCACCCCGGCGGAGTGAGGGTTTCCGCAGGGCTTGCAGCCCTGCAC
CCGCTTGGATCAACGGCAACGTCAACGTCAACAGCGGGCATTCCGTGGGATGGCGGGGTG
GGTCCGGTTGAGGGGGACGCCGTAAACCCGTCCCTGGGGGCTTGGCCGCGGCATCCATGC
CGCGGACACCCCCTCAACCGGACCCACCCCGCCTTCGACAGTTTCCCGCGGCTGTTGGTG
CCCGCTGCTGTTGGTGGGTGCCGACCGTTGGTCGGCACGGCGGACGTCATGAACGTCTGA
AGGATCGGATTCTGATTTTGATTTTCCTGATCTTTCCCGTGGTGGCGCGGGAAATTGTCC
GTGGCCGGGAGGGTGGGTTGGCTGGGGGCGTGAGCCGCATGGATGCGGCGACCGAGCCTC
CATGGATGGATTCACGGCGTCCCCCGGCCAACCCACCCTCCCGGCCAGCTCCTGTATCCG
GCAACACAACCACCACGGAGGGGCTCCGCCGTTGGCCAGCCCGGCCGAAGGCCCGCCGTC
CGCGCGATACAATGGCGCCCATGAACACCCCACAGGATTCCAGCCTCGGTCGCGAGGTCA
GTTACCCGTCGCAGTACGATCCCGGCCTGCTGTTCCCCATCCCCCGCATCGGCGCCCGCG
CCGAGATCGGCCTCGATGACGCCGCGCTGCCGTTCGTTGGCCACGACCGCTGGCATGCCT
TCGAGCTGAGCTGGCTCGACGCGCGTGGCAAGCCGCAGGTCGCCGTCGCCACCGTGCAGG
TGCCGTGCACCTCACCGCGGTTGATCGAATCGAAGTCGTTCAAGCTGTACCTGAACTCCC
TCAACAGCACCCGTATCGACAGCGCCGAGGCACTTCGTGGGCGCCTGGTGGCTGACCTGT
CGGCCTGCGCCGGTGCGCCGGTGGAGGTCGAGTTCGGCCTGCCGGGCCTGCGCGAGACGC
CACTCGGTGAATCCATCGACGGCCTGGATGTGGAGATCGACTGCTACGGCCCGCCGCAGG
CAGACTTCCTCGCCGCTGATACCGGCGAGGTGGTGGAGGAAACCCTGGTCTCGGCGCTGC
TGAAGTCCAACTGCCCGGTTACCGGCCAGCCGGACTGGGCCACGGTCAGCCTGCGCTACC
GCGGGCCGAAGATCGACCGCGCCGGCCTGCTGCGTTACCTGGTCAGCTACCGCGAGCACG
CCGAGTTCCACGAGCAGTGTGTTGAACGGATCTTCAGCGAGGTGTCTGCGCGCTGCCAGC
CGCAGTGGCTGGAAGTGGAGGCCCGCTACACCCGTCGTGGCGGCCTGGATATCAACCCCT
GGCGTGCCAGCCCGGGCATCGCCGCCCCGGCTGCGACCTACCGCGAACTGCGGCAGTAAC
CGCCACAGGCGGTTGCCCGTTGCGCCGGGCCATGCCCGGCGAGCGCCGGCCAGCGGCCGG
CACTACCATGATTCGCAGGTGGTTACGGGTAGAGCCGGCCGCTGGCCGGCAATCGGCCAA
GGCCGGATCCCCCTGGCACAGCCGGCCAGCGGCCGGCACTACCGGGCGTCCATTCCCCCG
ATTGTTCAGCCGCCCCGGGGGGCGGCTTCACATCTGCACCATCCCCATTTAACAACCTCC
ATGGCACCGTGCGAATCACGTAGTCATGCAGACGGGAGTTGTGGATGAGTACCGAGAAGA
AAGCCGATTTCTCCGGCGTCAGTGGCAGTGTCGACAGTACCGCCGAGCAGGTGCCGAAGG
CGGACTTCTCCGGCGTCAGCGCTTCGGTGGACAGCACCGCAGACGTTGTCAGCGGCGGCA
CCTATACCGTGCAGAAGGGTGACTCGCTGTCGAAGATCGCCAAGCAGCATCTGGGCGACG
CCAATGCCTGGAAAAAGATCTTCGAAGCCAACCGCGATGTGCTTGATGACCCGGACAAGA
TCTTCCCGGGCCAGACCCTGAAACTGCCGCCGAAGTAAGCCGGCCATCGAACGCCGTCCG
ACAATCCCTGGGAGGAACCCCGAATGATCAAGACCACCCCGCTACAGACCGCCCTGATCG
CCGCCCTGCTGGGCAGCGTTGCCCTGGTCGGTTGCAAGAAGAAGGAAGAGTCGACCGACA
GCAACGCCGCTCCGGCAGCGACCGCCCCGGCCGAACCCGCAGCTCCCGCGCCGATGACCG
GCGCACCGCCGCCGATGGCCGAAGCCGCTGCGGTCAACGTCTCGTCGGTCACCGTCGGCA
AGACCGCCGCCGCCGACAAGTCGGTTGCGACGACGGCTTTGTTCGCACCGAAGGATGACA
TCATCGTCTCGGTCAAGACCGACGGCGCTGCCAACAACGTCACCGTTGGCGCCAAGCTGA
CCTATCAGGACGGCCAGGTAGCCGGCGAACAGAACGCCACCCTGAACACCAGTGGTGCGG
AAACCACCAACGTCACGTTCAAGAATGCAAAGGGCTGGCCGGCCGGCAAGTACCGCGCCG
AGGTCACCGTCGATGGCAAGGCGGCCGGAACGCCGCAGGAGTTCGAGGTCAAGTAAGTCC
TGCCGACTCTCTCCCGGCAGGGCTCACGATGGACGCAGCCGCGAGGCTGCGTCCTTTTTT
GTTGGGCGATGGCTGGCTTCATCCACGCATGGCGTGGATCTGCTGATGCTGTGGGGGGCT
TCATCCTGGCGCGGATGGATCACAGCGTTGCCGCCGTGCAGTACCGCCGCGTATGGCACA
GCTTTGCCCCGCGCGGCTGAAAACGCGACAATGCAGGGGTTTCCCCGCCGCGCGCCCACC
CTGACGGCGACGGGGGAAAGCGTGGGGCCCGGCCCCGCGCGCGACACGGTTGCACGTGGC
CCGGCGCTGGCGCCGGCCTTCCCCTGAGCACTGCTACAGAGTCCAAGTCCCCCATGTCCA
AGATCCTCTACACGCTGACCGACGAAGCACCGTTCCTGGCCACCCAGTCGCTGCTGCCGA
TCGTCGGCGCCTACACCGCCACCGCAGGCATCGTGGTGGAAACCCGTGACATCTCGCTGT
CCGGCCGCATCCTGTCGCTGTTCCCTGAACTGCTCAGCGACGCGCAGAAGGTCAGCGACG
ACCTGGCCGAGCTGGGCCAGCTGGCGACCACCCCGGACGCCAACATCATCAAGCTGCCGA
ACATCTCCGCCTCGGTGCCGCAGCTGAAGGCGGCCATCAAGGAACTGCAGGACCAGGGCT
ATCCGCTGCCGGATTACCCGGAAACCCCGGCCGACGACCAGCAGCGCGACTACAAGGCGC
GCTACGACAAGGTCAAGGGCAGTGCGGTGAACCCGGTGCTGCGCGAAGGCAACTCCGACC
GCCGTGCACCGCTGTCGGTGAAGAACTACGCGCGCAAGCATCCGCACCGCATGGGCGCCT
GGGCGTCGGATTCGAAGTCGCACGTCGCGCACATGGCCGCCGGTGACTTCTACGGCAGCG
AGAAGTCGGCCACCCTGGCCAACGCCGGTTCGCTGAAGATCACCTTCCACGGCAAGGACG
GCAGCGCCGTCGTGCTGAAGGAAAAGACCGCAGTGAAGGCGGGCGAGATCGTCGATGCCG
CCGTCATGAGCCGCAAGGCACTGGCCGCGTTCATCGGCGAGCAGATTGCCGATGCCAAGG
CCCAGGGCGTGCTGTTCTCGCTGCACCTGAAGGCGACCATGATGAAGGTCTCCGACCCGA
TCATGTTCGGCGTGGCGGTGAACGAGTTCTACAAGGACGTACTGACCAAGCACGCCGACG
TGCTGAAGCAGGCCGGTTTCGATGCCAACAACGGCATTGGTGACCTGGCTGCGCGCCTGC
CGTCGCTGCCTGAAGCCACCCGCGCCGCGATCGAGGCCGACCTGGCCGCCGAGTACGCGC
AGCGCCCGGGCGTGGCCATGGTCAATTCGGACAAGGGCATCACCAACCTGCACGTGCCGA
GCGACGTGATCGTCGACGCCTCGATGCCGGCGATGATCCGCGACTCGGGCAAGATGTGGA
ATGCCGAAGGCAAGCTGCAGGACACCAAGGCGGTCATTCCGGACCGCTGCTACGCCGGCG
TGTACCAGGCCGTCATCGACGACTGCAAGGCGCACGGTGCCTTCGACCCGGCCACCATGG
GCTCGGTGCCGAACGTCGGCCTGATGGCGCAGAAGGCCGAGGAGTACGGCTCGCACGACA
AGACCTTCCAGATCGCCGCCGATGGCGTGGTCAAGGTCACCGATGATGCCGGCGCCGTGG
TGTTCGAGCACGCCGTGGAAGCTGGTGACATCTGGCGCATGTGCCAGACCAAGGACGCGC
CGATCCAGGACTGGGTCAAGCTGGCCGTCGAGCGCGCCCGCCTGAGCAGCACCCCGGCCG
TGTTCTGGCTGGACGCCGCCCGCGCCCACGACGCGCAGGTCATCGCCAAGGTCGAGCAGT
ACCTGAAGGACCACGACACCACCGGCCTGGATATCCGCATCCTGCCGCCGGTGGAAGCCA
CCGCGTTCTCGCTGGACCGCATCCGCAAGGGCGAGGACACCATCTCGGTGACCGGCAACG
TGCTGCGTGACTACCTGACCGACCTGTTCCCGATCATGGAACTGGGCACCAGCGCCAAGA
TGCTGTCGATCGTGCCGCTGATGGCCGGTGGCGGCCTGTTCGAGACCGGTGCCGGTGGTT
CGGCCCCGAAGCACGTGCAGCAGTTCGTTGAAGAGGACTACCTGCGTTGGGATTCGCTGG
GTGAGTTCCTGGCCTTGGCCGCGTCGCTGGAACACCTGGGCAACCGCTACGACAACGCCG
CTGCCCGTGTGCTGGCCAAGGCGCTGGACGAAGCCAACGGCCAGTTCCTGGACAACGACA
AGTCGCCATCGCGCAAGCTGGGTGGCATCGACAACCGTGGCAGCCACTTCTACATCGCGC
TGTACTGGGCCCAGGCCCTGGCCGCGCAGGACGAGGACGCCGCCCTGAAGGCGCGCTTCG
CCCCGCTGGCCAAGACGCTGACCGACAACGAGCAGAAGATCGTCGAAGAGCTGATCGCAG
TGCAGGGCAAGGCCGTGGACATCGGCGGCTACTACCGCCCGGACGTGGCCAAGGCCAGCA
AGGCGATGCGCCCGAGCGCGACCTTCAACGCCGCGCTGGAACAGCTGCGCGGCTGATCCA
CTGCCGTTCGGCCGTGACACCGGAACCCGCGCTTCGGCGCGGGTTTCTTTTTATGGCGCT
GGGGTCAGATTCCTTTTGCAAGCAAAAGGGATCTGACCCCATTCGACCCGTGTCCAGAAC
CGTGACATCCGTCGGTCGTCGGAATGCCGTCAACGGGGCATGAAACTTGCCCGCGATGGC
GGTCGCAGAATGGATCGGCGCGGTTTCGCAGTCGCCTTGAATCTGAGCAATCGATCACGA
CGGCCGCCGCTGGCGATGCCCTAGCCTTGGCGACGCGAGGCCACCGGGGAGGTGGCCGCA
CGGGGAACACGGATGGCACGCGTGCTGGTAGTGGGAACCGATATCCAGGGCGAGCAGGCC
CTGCTGCAACGGCTGCGCCTGGCCTCGGCGCTGCCGGATGGCCAGGTCCGCCGCAGCCAG
GATCTGGACGATTGTGATCTGCTGGTCATCCGCGATACCCCGGCGCTGCGCAACGCCGCC
CAGCGCATGCGACAGCAACGTCCGCGCCTGCAGTGCTGGATCGAGGACATCGGCGGCCAG
CTGCGTGATGGCGACGGGCATCAGGACGTGCTTGATGACGGTGCCATCGGTCGCGCGTTG
CGTCGCATGCAGTTGGCACCGGAGCCCCTGGTCATGCAGACACCTGCGCCGATCCGCCTG
GCAGATGGCGCGCACGCCATCACCCGTCTGCTGCGCGAGCGGCTGCCGCTGCGACAGGGC
CAGGCACTGCTGGGTGATGCAGGCGAGCCTCTGCTGCTGATGGATCTGGAGCACGATCAG
GCCGTGCTGTTGCAGGAGCCGGCTGCGGCGCTGGTGGAGCGGCTGGCCGATGCCTTTGAG
CGCCTGCAGCTGGACGCGCTGACACCGGCGCGCCTGCAGGCCCTGGCCGGCGAGCGGCCA
CGCCAGCCGCTGCGGCCACTGCTGTGGCAATGGGCGCAACGCAGCCGCCATTGGCAGGCG
CTGGACGAGCGCCTGCGCGGCGCCTCGGTGAAGCTGCTGCGCTGGCCGGACTTCCGCGTA
CTGGGCCATGACCACGATGGCTTCCGCCTGTGCTCGCTGCTGCTCAAGCGTGCGTGTACG
GTTGAGGAATGCACGATGCTGCTCGAACTGCCGGCGGCGGCCGTTCGCGATTTCATCCAT
GCCGCCTATCTGTGTGGCTACGCGCAGCTGCAGGCCGCCCCGGCGACGCTGATGATGGCG
GCAGGTGGCACCCGCACCGACAACGGACTGCTCGCCCGCCTGTGGCGGCACCTGCGCGGG
AGCGAGCGCAATGCGTGAGCACAAGGTGGTCGTGCTGGGCGGCATGGGCAGCGGCAAGTC
GACGCTGGTACGCAGCATCGCGGCTGGCGCGGTGGTCGACACGGATGTGGCCAACAGTGA
TCGCCTCGGCGCCGACAAGGCCTCCACCACCGTGGCGCTGGACTATGCAGACATCGACCT
GCCCAACGGCGAACGCCTGCGTCTCTACGGCACACCCGGCCAGCAGCGTTTCGATTTCCT
GTGGCCGATCCTGCTGCAGGGCGCGCGTGGCGCGGTGCTGCTGCTGGATGCGCGCCGCGC
CGGCCTGGCCAGCGAGCTGGAAGGCTATCTGCAGGTGCTGCAGCCGTTCGCATCATCCTT
GGCACTGGTCGTGGCGGTCACCCACCTGGACCAGGCACCGCAGGCCGCACTGGATGACTG
GGCCATCCGTGCCTGCCTTGACGACCAGCCGCTGCCGCTGCTGGCCGTGGATGCCCGTGA
CCGAGGACAGGGACTGCTGCTGATGGATGTACTGATGAGCGAAATGGAAGCGCACGCACT
GGTGGCTGCACATGGCTGACGGGCAGCTGGCGGTACTGCCCGACGCCGGTCAGCGTGAGC
GCCTGCAGCCCCTGCTGCAGGACCTGCAGCAGCGGGTCGAAGGCGTGCGCACGGTCGTGC
TGGCCAGCGTCGATGGCTTTGCCCTGGTCAGCGCCGGCGCCGAAGGGCGCGGCGAACGGC
TGGCGGCGATGACCAGCGCGATGCTGGCGCTGGCTGCGGCGGTCGGGCGCGAACTGGTGC
TGGGCGATCTGCAGACACTGATGCTGGAAGCGGCGGGCGGAAAGGTGCTGATGCTGGCGA
TCCAGGCCGAAGGGCGCGCACCGTTGCTGCTGATGGCGGCCTGCGACCAGCGCAGCGTGA
TCGGCCAGGTGCTGTGGCAGAGCAGGGAATGTGGCCAGGCGATCCTGGCCGAACTCGGCG
GATCGTGAGCCCGGCCGCAGGGGAACAAGGGGCTCGGACCAACATCGACAAGGGGTGCGA
CGTGGCTGGATTGAATGATTCGTTGAACGCACTGATGGGCATCGACGGCGCGCAGGCAGT
GGCGCTGGTCGATTACGAAAGTGGCATGCTGCTGGGCGAAGCCGGTGCCGGCATGGACAT
GGAAGTGGCCGCCGCCGGCAATACCGAAGTGATCCGCGCGAAGATGAAGACCGCCGCATC
GCTGAACCTCAACGACAGCATCGAGGACATCCTGATCTCGCTGGGCAAGGCGTACCACAT
CATGCGCCCGGTGGCGAAGAAGAAGGGCCTGTTCTTCTACATCGTGCTGGACCGTACCAA
GTCCAACCTGGCATTGGCCCGGCGCAAGGTGCAGGACGTGGAGGCCGAACTGGCGATCTG
AGCGGCCGCCTCCGTAGCGCCGGACCATGCTCGGCTGCTTCCAGCCGAAGCAGCCGAGCA
CGTTCGGCGCTGCCTTCAGGCTGCTGGAAGCAGCAGTGCAGAGACGAACGAGAGAGCCTT
GCTGTCGCGTGCGGCGAAGTACCTGGGCGCATGATCTGGCAGCCACACTTCGTTGAAGTG
GCGGCGGAAGTCCTCGTAGAACTCGTTGGGATACAGCTTGGCCTGCACCGTGCGGCCGTC
CGGGTAGGCGTGGTCATACGTGGGCAGCGCATCGGTGTCGACGCCACGATGATCCCTCAG
CCATTTGCAGAACAGTCGGCCTTCGGAGATGTCCGGCACCAGCGCCTGCGGGAGCGTATA
GCCCGCCTGCTCCAGCGGTGCGATCAGGTTCAACGTCAGCTCGTTGAGCATCGAGAAATG
GGTGTACGGCACCTTGGCACGGTTCTGCATGTAGCGGTCGATGTGCACGGGCAGCAACGC
ATTGGCGCGACCCTGCTGCCATTCCACCACCCACTGCGAGACCTTCACTGCGAACCTGCG
CGACAGCCACTGGCCGAGGTGGATGGCGAGGTACGGGTGGATCCAGGTGCCCTGCATGGC
CGGGTTCCCACCGGATACCACGTGGATCAGCTCATTCTCGGACAGCTTCGTCTGCGCCAT
GAGCTCCTGCAGGAACTCCTCCGTCGATTTCAGTGCCCGGTAGTCGGACCAGCGCTTGCC
GACGGACTGGCACAGGGCGGTCGCGCTGATGTAGCCGTCGCGGGCGCGCTGCGGGATGAC
GTTGCCTTCCTCCACGCGCGGAATAAAGGTCATTTGCTGCATGCGTCACCTCGTGCCGTT
GTTGGGCCTGAAAGGGTAGGCAGCAGGGAGGCATCAGGTCTGTAGGAATCGTTGCGTTTG
TCGCGGCATGCAGTGGCCCTACACAAGCCACCCCACGCCAGCGTATGGTGAGGCAGGTCC
TCCCGGGTGAGCCCTGCATGTCCGAGCCTGACACCGTTGCCGACTTGGCGTCGCGCATCG
CCGGCGCCATTCACGCCGGCTTCGAGCAGTATCACGCCCGCTTTGCGGCGATCACCGCCC
GTGCGCGGCAGCGTTTCGAGCAGCGCGACTGGGTGGGCGCGCGCCGGGATGCAGTCGAGC
GCATCGCGTTGTACGACCTGTGCATTGCCGAACAGATGGATGCGCTGCGGCGTCTCGCCG
GCGAAGCGATCGGGGAACGCGCGCTGTGGCTGCAGGTGCATGCGCGCTATAGCGCACTGC
TGCGGGGGCTGATCGACGCCGAGCTGTACAAGACCTTCTACAACACGCTGTCGCGGCGCT
TGTTCTCCACCCGTGGCGTGGACCCGGCGCTGGAGTTCATCGCCTTCGATGTCGAGCCGT
CCGATGCGATCACCCACCCGGTCGCACGGCATACCTATGCGGTCTCGCCGACGCGGCCGG
TGGAGGCTCTCCAGCGCGTGCTGGCCGATTACCGCTTCGACATTCCGTATGCGCACCAGC
TGCGCTGCGCGGCGGCCATCGCTGTGCGCCTGCAGGATGATCTGGCCCACTGGGGTGATA
CGCCGGTGCGCAGCATCGAGCTGCTCGACACCGTGTTCTACCGGGAACGCCGCGCCTACC
TGGTGGGTCGCGTGTTCGGCGAACACCGCTTCTCACCGTGCGTGATCGCCCTGGTCAACG
ATGGGCAGGGCCTGCGTGCAGATGCGGTGCTGACCCGGCGTCGCGATGTCGCCCATCTGT
TCGGCGTGTCGCGCAGCTATTTCCAGGCCGACCTTGCCACGGTGGGCGATGCGGTGGTGT
TCCTGCGCAGCCTGTTGCCGGGCAAGCCCATCGATGAGATCTATACGGTGCTGGGCCGCG
CCAAGCAGGGCAAGACCGAGCGCTACCGCACCTTCTTCCGCCACTTCAACGAACATCCGC
AGGAGCGGCTGGTGCATGCCGAAGGCACGCCGGGCATGGTCATGGCGGTGTTCACCCTGC
CCAGCTATCCGCTGGTGTTCAAGCTGATCCGCGACCGCTTCGCGTGGCCGAAGTCGATGT
CGCGGCAGCAGGTGGAAGAGAAGTATGCGCTGGTGTTCAACCTCGACCGTGTCGGTCGCC
TGCTTGATGCGCAGCCGTACCGCCATCTGCGTTTCCCGCGCGACCGCTTCGCACCGGCCT
TGCTGCAGGAGCTGCTTGCGCAGTGCGCGCAGAGCGTGCGCGTCGATGGCGATCAGGTGG
AAGTCGCACTGTGCTACGTGCAGCGTCGCTTCCGTCCATTGAACCTGTACCTGCGCGAGC
AGGGCGGCGATGCGGTGCGTGCGGCGGTACTCGACTACGCGCAGGCGATCACCGACATGG
CGCGCAACAACATCTTCCCCGGCGACATGCTGCCGAAGAACTTCGGCGTATCGCGGCATG
GCCGGGCAGTCTTCTACGACTATGACGAGCTGTGCCTGGTCAGCGACTGCGTCTTCCGCG
CCTGGCCGCAGCCGCGCACGCCGGAGGAAGCCATGGCCGACGAACCCTGGTTCCACGTCG
GGCCACGCGACGTGTTTCCAGAGCGCTTCGGCCCGTTCATGGGCCTGCCGGCGGGCGAGC
TGGCGGCGGTGCGCGAACATTACCGGCACCTGTTTGATCCCGCGTGGTGGCAGGGCCTGC
AGGCGCGCTTCGCCAGCGGTGATTATCCGGATACCCCGCCCTATGCGGCGGTCCATCGCC
TGGCCTGAACGGCGTGGCGTGGACTGCCTGCCGGTCCCGCTCGGACTGCGGTACGCTCGG
GGTTCACCTCATCACCATGGATCCGGCAATGATGCGTTCCCCCCTGTTCCTTGCGCTGGC
CCTGGCGTTCGCCGCCGGTGCTCCCCTGCTGCCGGCCGATGCCGTGGCCCAGAACGCGCG
CGCCGTGCGCGCCACTGCCGAGATGAGCATGGTGCTGTCGGGCAGTATCGACGTGGCGGC
CGATGGTTCGGTCAGCACGCTGGTCCTGGACCAGCGTGCCATGCTCGCACCCGGCATCGT
GTCGTTCGTGGAAGGCGCCATCCGCGGTTGGCAGTTCGAACCGACGCTGCGTGATGGCAC
GCCGGTGGCCGTCCACGCGCCGCTGCGCGTACGCCTGCGTGGCAAGCAGCAGGAAGACGG
CAACTACCAGATCAGCATGACCAGCGTCGACTTCAGTGAATATGATCCGAAGGCTACCGA
TTCGATCACCCAGAAGCGCATGCCGCCGCCGCGCTACCCCGAAGAGGCCTTCCGCAATGG
CGGGCAGGGTGACGTACTGCTGCTGGTCAAGGTCGCACGCGACGGCACCGTGGCCGATGT
CATTGCCGAGCAGGTGAACATGACCGTGGTCGCACCGGAACGGACCATGGCCAGGATGCG
CGACATCTTCGCCAAGGCCAGTATCAGTGCGGCCCGCAAGTGGACCTTCTCGCCGCCGAC
CACCGGCGAGGACAGCACGCGGGATTCATGGACCGTGCGCGTGCCGGTCACTTTCGCCCT
GAACAACAGCGACAACGGCCAGCCGGAACGCTACGGCCGCTGGCGTGCCTTCATCCCCGG
CCCGCGCCAGGCCGCACCCTGGCGCACGCCGGATGGCGCCGGACAGGCGGGAAGTGATCT
GCTGCCGGCCGGCGGCGTGTACATGGTCGATGGCACCCAGCGCGGCCTGCGCCTGCTGAC
GCCGCTGGCGCAGCGCTGAGCCCGGTGCGATGGAGCGGTCGGCCAGGCCGGCCGCTTTTC
AGTCCGCGTACGGGTAGACCACCACGCGGTTGCGGCCCTGTTCCTTGGCCATGTACAGGG
CCTTGTCGGCCAGCCGCAGCGCCTGCTCGGCATCGACATGGAAGCTGGGGAAGTGGGCCA
CGCCCAGCGACACGGTGATGGTGCCGACCGGCTCGAACGGATGATCGGCGATGTGCTGGC
GCAGGCGCTCGCCGGCCTGGCGCGCCGAGTCGGTACTGATGCCCGGCAGCAGCAGCAGGA
ATTCCTCGCCACCGGCACGGCAGAGGATGTCGCTGTCGCGCGAGTAGCGGCGCATCTGGT
CGGCGATATGGACGATGGCGGCGTCACCGACGTCATGGCCGTGGCTGTCGTTGATCGATT
TGAAGCGATCGATGTCCAGCGCCAGGATCGCGAACGGAATGCCCTGCACCTGCAGCGCAT
CCAGCGCCTGCTGCAGGCCGCGGCGATTGAGCAGGCCGGTCAGCGGATCGGTACGGTTGG
CGCGGTTGAGTGTGCCAATGCGGTCCTGCAGGGCGTTGAAGCTGTGCAGGACCGCCTGCT
TGAGCTGGGCAACCTCGAAGTACCATGCGCGGATGCCGCTGACGTGGTTGATCGCGCTGC
CGGTGTCCTCGCCACCCTGCACGTTGCGCGCCAGCTGCCACAGCGGCATCGAGATGCGCC
GGGCGAACCACCAGGTGATCAGCAGTGACAGCAGGCCGAGCGGGATCGCGTTCCAGATCA
CCGCGGTCATCAACCGTGACAACGGCTGCAATGTGGCCTCGGTCGGCCGCTGGGCGATGA
TGCCCCAACCAGTGGCCGGTACCGGCGCGTAACCGGCCAGCATCGACACGCCCAGGTTGT
TACGGACCTGCTGCGCGCCGCGCTCACCGCGCACCACCGCCTTCACCGCCGGGTTGCCGA
CCACGTAGTCGCCGACCCGCTTGCCGTCGGCGTGGTACAGCAGGCGGCCATGGCGGTCGA
CCACGTACAGGTAGGAGCCGTCGCGGTAGTAGTGCTTGCCCAGCAGCGTATGCAGCGCGC
TGCGCTGGCGCAGGTACAGGGTGCCGCTGACGTAGCCGCGATAGTGGCCCTGGCGGTCGA
AGATCGGGTGCGACAGCGAGACCAGCAGCTTGCCTGTGGTCGACTGGTACGGGTCGCTGA
TCATCGGCTGGCGTGCAGCCAATGCGGCATTGTTGCCGACGCTGTGCAGGACCTCGCCCT
GCAGCTGCAGGGTCTGCGGCGAGGTGGCGATCACCAGGCCGTCGGCGTCCACCACCAGCG
AGGAATTGAAGCTGTTGGTCTGCAGCTGCAGGCGGCTGGCCTCGTCCTGCGCCTGTGCCG
GATCGAGGTCACTCTGGCCGAGCCGGGTGGCGGCGTAGGCCAGCTCCTGCTGCGCGGCCA
ACAGGAAGTTCTGGGTGGTCTCGGCCAGCTTGGTGGCATAGACGCGGTTGGCTTCCAGGG
TATTGCCGACAAGCTGGTCGCGCTGCACGCGGTAGCTGGCCAGCAGGGTATTGGCCAGGG
CGATGATGGCGCTGAGCAGGGCCAGGGCGAGGATCAGCTTGCCCAGGTTGAGGCGGGGAG
ACAGCGTTCGCATGCGTCGACGGATCCGGCAGGAGGCTGGACCCGACCGGTTCTCCGGAA
GGGGCGACAGCGGAATCGGTGGCCACGCCCGCAGGGCCGGGCAGGGTATCGGGCGGATTA
TCGCCAAAAGTCGGCGGCGGCAAAGTGAAGTGGGTCGCCCTGCAGGCAAAAAAAAACCTG
CCGCAGCGAGCTCGGTGCCAGGACGCGTGGGCGCAGGGTCAGTCTGGCTGGTCAAGGAAA
TCTACAACTATTCGCATGGTACCTGCCCCCGGGAACTGAAAGCATGGTGCGTTTGGAGGA
TGCACGTTCATGCGATTTCTGCTGCAGAGCTTGAGGGTTCTTCCTTGCGCAACCCATCGA
GGCCACTTTGTCGAATCCCATCTTTCGCGGGTTCGCATGCACCTGAATGCCGGTGACCAT
GCTTCGGCCGAGGCCGTGATGGCGGGGGTGCCGGCTGAGACCCATGAGCACCTTGTCTGG
CGCTTGTCGGTGGAACGTCGGGTTGGTCGATGGATCAAGATGTGGACGCAGGCGTTGCCA
CAGTCCTCTCACCCTCTACTGGTTTCTGCATATGCGGAAATCAACAAGGCATGGTCAGTC
CGCGGTGAGAGCTACGCAGCGGATATCCCGATGTTGCGGCGACGCAGATACCCCGGGATC
ATGATGCAGGCATATCGGAAGCTCTCGGACATCGTGGCCCAGGAGCCTGGCAATGCAATG
GCGTTGGCTGGCCTGATTCACTGTGACGTCGTGGTCGGCACCGGTGACGGAAACAGGGAT
GACTGGCTCAATGCGGCGATGGCGGCCGAGCCGTTCCATTGCCCTTCGATCGTGCAGTAT
GCGAGAGGGACATGGCAGCGCTGGGGAGGCGAGCCGGATGATCACTTTCGATTTGCCGAT
TGGGTGGTTGAGAACGCGCCCGCTGGCAGCTGCTCGCACATCGTGGCTGCACAAGCGCTG
CTGGATGATGCCCTGACCGTGGCGGACGGCTTCAGCTCAATGCGAGGAATCTCCCGCCAT
CTCGGAAACGAGACAACCGCTGCGTGGCTACGCCGCGCAATACTGAAATGGGCCGGTGCC
ACGCCGGAAACCCTGGAGTGTCGTCTGCGGGACATTGCATCCCTTCATGGCGACAGCTAT
CACGGGATCTGCATGGAGACATTTGCATTTGCGGCGTATCTCGCGGGTGCCAAAGATGAG
GCCCGCCAGCTGCTGATCGCATTGAGGGGGCGATTGCAGGCTGATGTATGGGAGATGCTG
TTGCCGTCCATTCCCGGCTGGCTGGCTGCCGTTGGCCTCAGGCATCGGGCGGCGCACCTG
GCGCATGATCGCATCTGTCGTGATCTGGAGTTGGACCCGCGGCAGATCTGCCGATAGCTC
CATGGTGCCCACGGACGGGGACGCTGGTTCCAATGAAGAGGCCCCGCATCGCGGGGCCTC
TTCTGGTTCCATCTATGCCGTGGATCAGCGCTTCATCGAACCGAAGAACTCGTCGTTGGA
CTTGGTGTTCTTCATCTTGTCCAGCAGGAACTCCATCGCGGCCATTTCATCCATCGGATG
CAGCAGCTTGCGCAGGATCCAGATCTTCTGCAGCAGTTCCGGCTCGATCAGCAGGTCCTC
GCGGCGGGTGCCGGAGCGGTTGATGTCGATGGCCGGGAACACGCGCTTTTCAGCGATACG
GCGGCTCAGGTGCACTTCGCTGTTGCCGGTGCCCTTGAACTCTTCGTAGATCACCTCGTC
CATCTTCGAGCCGGTGTCGACCAGCGCGGTGGCGATGATGGTCAGGCTGCCGCCTTCCTC
CACGTTGCGCGCGGCACCGAAGAAGCGCTTCGGGCGGTGCAGGGCGTTGGCGTCCACACC
ACCGGTCAGCACCTTGCCCGAGCTCGGCACCACGTTGTTGTAGGCGCGGGCCAGACGGGT
GATCGAGTCGAGCAGGATCACCACGTCCTTCTTGTGCTCGACCAGGCGCTTGGCGCGCTC
GATGACCATTTCGGCCACCTGCACGTGGCGCGCGGCCGGCTCGTCGAAGGTCGAGCTGAT
GACCTCGCCGCGCACGGTGCGCTGCATTTCGGTCACTTCTTCCGGGCGTTCGTCGATCAG
CAGCACGATCAGGTGCACGTCCGGATGGTTGGTGGTGATGGCAGTGGCGACCTGCTGCAT
CATCATCGTCTTGCCGGCCTTCGGCTGGGACACGATGAGCGAGCGCTGGCCCTTGCCCTG
CGGCGCCATCAGATCGAGGATGCGGCCGGTAATGTCTTCCGACGAACCGTTGCCACGCTC
CAGGGTGAAGCGGCGGCGCGGGAACAGCGCGGTCAGGTTCTCGAACAGCACCTTGTTCTT
CGACGCTTCGATCGGCTCACCGTTGATGGTGTCGACGATGTTCAGCGCGAAGTAGCGCTC
GCCGTCCTTCGGGAAGCGGATGCGGCCGGAGATGTGGTCGCCGGTGCGCAGGTTGAAGCG
GCGGATCTGGCTGGGCGAGATGTAGGTGTCGTCCGGGCCGGCCAGGTAGCTGGCTTCGGC
CGCGCGCAGGAAGCCGAAGCCGTCCGGCAGGATTTCCAGCACGCCATCGGCGGCAACGCC
GTCGCCGTGGCGGGTCAGCACCTTCAGCAGGGCGAAGATCACGTCCTGCTTGCGGGCACG
GGCCACGCCTTCGGAGATCTGCAGCTGCTCGGCGATCTCCAGCAGCTTCTGTGCCGGCAT
GCGCTTGAGGTCGCTCAGCGAGTAGACCGGGAAGCCCTCGGGCACGTTGGCGTGCGGGCG
CGGCACGAAGGGCTGCTGCTCGCCGCCGTCCTGCGGCATGCCGTCATCGCGGCCACCGCG
GTTGCGGTCGCGGTCGCGACGGTTGCGGAAACGGTCGCGGCGATTGCCCTGGCCCTGCTG
GCCGTTCTGGTTGTAGGGGTTGTTGTTCTGACCCTGGCCCTGGTGCTGCCCACCGCCCTG
GTGGTTCTGCTGGCGCTGTCCGGATTCGCGGCCTTCGCCACCCTCACCGCCGCCGGAGGC
GGGGGCTTCAGTGGCAGGCGCGCTCGGCGCGGGGGCGGCTGCAGCCGGTGCCGGCGCTTC
GGGCGCGGCTGCCAGCGGCAGGGTCGGTTGCGCCGGAGCGGCGCTGGTTTCGGCGGCTGC
CGGGGCGGCGGCCTTGCTCACGCGGGGCTTGCGCACGCGCTTTTCGGCGGGCGCATCGGC
GCTGCCGGTTTCGGAAGTGTTATCGGACAAGAGCGTTATTCCTCGCTTGAAGGTGCGAGC
GCCCGGCTGGGGCGGCGAACGTTGGGAATGGGTCTGGAAGAAACTGCGTCCAGAGGGTGC
GGCACGCGAGCGCGGCCGGATATGCCGACACTATCATCGGCCTGCGGCGGCATGCAAGGG
TCGCCGGGAACAGCATTCATAATGGACGCGGGGCGCCCGCCGGCAGCCGCGGGCAGCGGC
TGCCGGGAACAGCAGGATCAGGCCAGGGCCTTGTCCAGCAGGCCGGCCAGCTGAGCCTTG
CCCACCGCACCGATCTGCTCGCCGACCTTCTCGCCGTCCTTGAACACGACCAGGTACGGA
ATCGAACGCACGTGGTACTTGGCGGCCAGTGCGCGGTTGTGGTCGACGTTGACCTTGGCG
ATCTTGGCGCGGCCCTGGTAGGCATCGGCCAGTTCGTCCAGCGCCGGGGCGATCATCTTG
CAGGGGCCACACCACTCGGCCCAGAAATCGACCAGCACCGGTTCCTTGGAATTCAGCACT
GCGCTATCGAAGTCGGCGTCGCCGACATGTACAACCTTGTCGCTCATCTTGGTTTCTCGT
CTTGGATTGCACCCGGCCATGCCGGAGGTGGGTGAACTGGGCCATGCCCGGTGGCGCGAC
CCTCGTCGTTGCCTCGCGGCGCACTGCCGCGGTGCGTTCGGCGGGATGCCTGGACGCTCA
CGGCCGGCAGTGTACCCCTATCGCAGGGCAGGGACAGGCGCCGGTTGGAACCCAGCGTAT
CGTGATCGCTTCGATGGCCGGTATGTGTCGGATTTCACTGTCTTCCTGTACATGGGGCTG
GCAGTGGGCGACACCAGCGAACCCGGGCAGGCCGTTCAAGTCCGGTGTGGCTGGGTGAAG
GTGGCGTCTCTGGACGCCATGAGACGCCGCATTCCGGTTTGCCTGCCCGAGTGCGGTAAA
CTGGGGCATTGTGCGGCGCGCGGACCGGTGGTCCCAGCCTGCCAACCCGCCGCAGGGGCC
GCAGTTTGCGACGGTGCCCCTAGACGATGAAGTGCCAGCCGCCCCACGGGCCGGCGGCCA
TACCAAGACGGACTCATGAGCGACAAACCGCTGACCGATTTGACCTTCTCCTCCTTCGAG
CTGCATCCGGCCCTGCAGGCCGGCCTTGAAGGAGCCGGATTCACCCGCTGCACCCCGATC
CAGGCGCTGACCCTGCCGGTCGCGCTGCCCGGCGGTGATGTTGCCGGCCAGGCCCAGACC
GGCACCGGCAAGACCCTGGCCTTCCTGGTCGCTGTCGTGAACCGCCTGCTGACCCGCCCG
GCGCTGGCCGACCGCAAGCCGGAGGATCCGCGTGCGCTGATCCTTGCCCCGACCCGCGAA
CTGGCCATCCAGATCCACAAGGATGCGGTGAAGTTCGGTTCCGACCTGGGCCTGCGTTTC
GCGCTGGTCTACGGTGGCGTGGATTACGACAAGCAGCGTGAGCTGCTGCAGCAGGGCGTG
GACGTGATCATCGCCACCCCGGGCCGCCTGATCGACTACGTCAAGCAGCACAAGGTGGTT
TCGCTGCATGCCTGCGAGATCTGCGTGCTGGACGAAGCCGATCGCATGTTCGATCTGGGC
TTCATCAAGGACATCCGCTTCCTGCTGCGCCGCATGCCGGAACGCACCATCCGCCAGACC
CTGCTGTTCAGTGCCACCCTCAGCCATCGCGTGCTGGAGCTGGCCTACGAGCACATGAAC
GAGCCGCAGAAGCTGGTGGTCGAAGCCGAGACCATCACCGCTGCGCGCGTGCGCCAGCGC
ATCTATTTCCCGGCCGACGACGAGAAGATCCCGCTGCTGCTGGGCCTGCTGTCGCGCAGT
GAAGGCGCGCGCACCATGGTGTTCGTCAATACCAAGGTGTTCGTCGAGCGCGTCGCCCGC
TCGCTGGAAAAGGCCGGCTACCGCGTCGGCGTGCTGTCCGGCGACGTGCCGCAGAAGAAG
CGTGAGAGCCTGCTCAACCGCTTCCAGAAGGGCCAGCTGGAAATCCTGGTGGCCACCGAC
GTGGCCGCGCGTGGCCTGCACATCGACGGCATCAAGTACGTCTACAACTACGACCTGCCG
TTCGACGCCGAAGACTACGTGCACCGCATCGGTCGTACCGCGCGCCTGGGCGAAGAGGGT
GATGCGATCAGCTTCGCCTGCGAACGCTACGCGATGGGCCTGCCGGACATCGAGGCCTAC
ATCGAGCAGAAGATCCCGTCCGAGCCGGTCACCAAGGAACTGTTGACGCCGCTGCCGCGC
CCGGAACGCCCGGCCCCGGCTGCTGGCGAGGAAGGTGAGGAGAACGAGAGCGTCGGCCAG
ATCTTCCGTGAAGCGCGCGAAGCCCGCGCCGCTGAAGAAGAGCGCCGTGGTGGTGGTCGC
AGTGGGGGCCGCTCCGGCGGTGGCCGTGGCGAGCGTCGCGACGGTGAGCGCAGCGGCGAG
CGCCGTTCGCGTGGCCCGCGCAAGCCGCGCGTGGAAGGCGAGCAGGTTGCAGCTGCCCCG
GCCGAAGGTGCTGAAGCCGCTGTCGCCCAGGCTCCGCGTCCGCCGCGCCCGCCCCGCGCC
GAGGGCGCGCCGGAAGGTGCCGTGGATGGCGAGCGCAAGCCGCGCAAGCGCCGTCGTCGT
CGCCACGGCCGTCCGGTCGAGGGTGGCGAGGGCGTGCAGGCCAACGCCGGCAACGGCGCC
AGCCCGGTGACCCCGGTGCAGGTGGTGGCCAAGCCGGTGCGCACGGCGGCCGACAGCGGC
GATTCGTTCCTGACCCGCATCGGCCGCAAGATCCGCCGGATGCTGTCGGGCAGCTGATCG
GCGCTGCCGATCAGCGGGTAGCCCCCGACCGCTGGTCGGGTGGCTTTGAACGGTAGTGCC
GGGCGCGGGCCGGCCCCCCCCCAGGCGGCCCGCCCCCC
>contig00004 len=334520 cov=33.2 corr=0 origname=NODE_4_length_334520_cov_33.188745_pilon sw=shovill-spades/1.0.4 date=20230425
GAGGGACAAAGGAGCCCACCGTCTGCCCCCCCTCCCTCCCAGTTGTGTGTGTACCGCGTC
CGCCCCCCCCCCCCCCCCCCCCCCCACCCAACCAGCAGCAACCCGGAGCCGCCTTTGAAT
TTGACCTTGGCCCTTGCCTGGAAAAGCGGTGCAGCCGCAGGCTGCAAAACACACTCAATC
TTGATCGTGCGCGCGCGCCGCCTCGGCCTGGGTCTCCTCCTGCGCCGCCATCTCGCGCGC
GATCCACGCATCGATCATGTGCCGCTGGCGCTGCGCCTGCCGCCGCTCACGCGTGTACTC
CTGGTCGAGCACGCGGTACAGCGACACCATCACCAGCACCATCAGCAGCGCGAATGGCAA
CGCCGCAATCGTGATCATGCCCTGCAGTGCATCCAGGCCACCGGCCAGCAGCAAGGCCGC
TGCGATCAACGCCACCGCAATGCCCCAGGCCAGCTTGCGCTTCAACGGAGGATCGCCTGC
TTCGTCAGTGGACATGCTGGCCAGCACCAGTACCGCCGAGTCGGCCGAGGTCACGAAGAA
GATCATCAGCAGTACCAGTGCGATGCACGACAGCAGCAGCGGCAGCGGCATGCTGTCGAA
CAGCGTGAACAGCACGGTCTCGTAGCCATTGCCCAGCGCCTGCACCAGGTCGGCATGGCC
GAAGATCTGTGCCCACAGCGCGGTGCCGCCGAATACCGCGAACCAGAAGAAGCCCAGCAG
CGTCGGCGCGAGCACGACGCCGATCACGAACTCGCGCACGCTGCGGCCGCGCGAGATGCG
TGCGATGAACGACCCCACGAACGGTGCCCACGAGATCCACCAGGCCCAGTAGAAGATTGT
CCAGTCCGCCACCCAGGTGCTGCCGGAGAACGGTGACATGCGCAGGCTCATCGTCACCAG
CTGGTTGAGGTAGGAGCCCAGCGTGGTGGTGAAGGTATCGAAGATGAAGCCGGTCGGCCC
CAGCACCAGCAGGATGGCGGCCAGCAGGGCAGCCAACGCCAGGTTGAAATTGGACAGCCA
CTTCACACCTCGCTCCACGCCACTGGCGGTGGAGGCCATGTACAGCACGAAGGCGACGGC
AATGATGGTCATCTGCACGGCGACGGTAGCCTGCACGCCGAACACGCGCTCGATGCCGGC
GGCGATCTGGATGGTGCCGAAGCCCAGCGTAGTCGCGACACCGATCGCGGTGGCGACCAC
TGCAGCGATGTTGACCGCCCTACCGATCCAGCCGCGATGGTGGCGGCCGATGATCGGCTG
CAGCATGTCGCTGACCAGGCCGCGGCCGTTGCGGTTGAACTGGAACCAGGCCATTGCCAG
CCCGATCAGCGCATAGATGGCCCACGGATGCAGGCCCCAGTGGAAGAATGCATAGCGCAT
CGAGGCGCGTGCCGCATCCAGGCTCTGCGGAGCAAGCCCTTCCGGTGGCTTGCTGAAGTG
CGAAATGGGCTCGGCGGCGCCCCAGAACACCAGGCCGATGCCCATGCCGGCGGCGAACAG
CATCGACATCCAGCTGGCTCGCGAGAACTCGGGCTCGGCGTCTTCGCCACCGATGCGCAG
GTTGCCGAAGCGACCGAAAGCCAGGTACATCAGGAACACCAGGGCCAGGAATACCACCAG
CAGGTACAGCCAGCCGACGCTGCGGATGACTTCTGCCAGCATCGACTGCACCACGGCATT
GAAGGGGCCTGGTGCAATACCGGCAAGCAGCACCAGCAGCAGAACGAGTGCGATGGAAAC
GCGAAACACCATGAAGGAGCTTCTCCGATCAAGGGATTGAGGGGAGCGAGCAGAGCTTGC
AGCGAAGGACCGGCGGCATGCAGCGCGAACCGGGCAGGGGCCGCGTCGGCGGCGAAGGAC
GCATCGGTCGCTGGAGGGCGACGGACGTGCACGTTACTGAACGCGACGTCATGGTTCTGT
TAACGAACAACGATCCGGATCAGATCCGCTTTCCACAGGAAAGCGGATCTGACCGCGGGG
GCAACTCCCGGAGCGGGCGGTCTATGCTCTAATGCACGCCAAGAAGCGGGGGTACCGCGG
CCATGTGGCCACGGTTGAGACAGTCCCTTGGAACCTGATCCGGCTCATACCGGCGTAGGG
AAGCTTTGCAGTGCAGCCGTGCCCGGACACCGCCCAAGGACCGTCCGTGCGCGGTCGCAG
TGCGCCGCCGCTTCGTCCCTGACCTTCCTGGACGATGCCCGATGAACGCACAGCTCTCCG
CCCTGCAGCAACAGGCCCAGCAACTCTCCGAATCCGTGACCCGGCCCATTCCCGGCTCGC
GCAAGATCCACGTACCCGGTTCGCGTCCGGATCTGCAGGTGCCGATGCGCGAGATCGCGT
TGACCCGCACGCCGACGCTGTTCGGCGGCGAGGAGAATGCACCGGTCACGGTCTACGATA
CGTCGGGCCCGTACACCGATCCGGACGCGCGTATCGATCTGTCCGCGGGCCTGCCGGCGC
TGCGTCGTGGCTGGGTGGAGGAGCGCGGCGATACCGAACAGCTCGACGGCCTGAGTTCGT
CGTTCGGCCGCGACCGCGAGCACGATCCGAAGCTCGATGCTGTGCGCTTCCCCACACGCA
GCCTGCCGCGACGTGCACGTGCAGGCGCGAACGTCACCCAGATGCACTATGCGCGCCGCG
GCATCATCACGCCGGAAATGGAATTCGTCGCCATCCGCGAAAACCAGCGGCTGGACGCGA
TCCGCGATGCCGGCCTGCTGCAGCAGCACCCGGGCGAGGCGTTCGGCGCCTCGATCCAGA
AGATCATCACGCCGGAGTTCGTGCGCGATGAAATCGCGCGCGGCCGCGCGGTGCTGCCCA
ACAACATCAACCATCCGGAAAGCGAGCCGATGATCATCGGCCGCAACTTCCTGACCAAGA
TCAACGCCAACATCGGCAACAGCGCGGTGTCCTCGGGCATTGCCGAAGAGGTGGAGAAAC
TGGTGTGGGCGATCCGCTGGGGTGGTGACACCGTGATGGACCTGTCCACCGGCAAGCACA
TCCACGAAACCCGCGAGTGGATCATCCGCAACTCGCCGGTGGCGATCGGTACCGTGCCGA
TCTACCAGGCGCTGGAGAAGGTCGACGGCCGCGCCGAAGCGCTCACCTGGGAGATCTTCC
GCGACACGCTGATCGAGCAGGCCGAGCAGGGCGTGGACTACTTCACCATCCACGCCGGCG
TGCTGCTGCGCTACGTGCCGCTCACCGCCAAGCGCGTGACCGGGATCGTCAGCCGTGGTG
GTTCGATCATGGCCAAGTGGTGCCTGGCGCACCACAGGGAGAATTTCCTCTACACGCACT
TCGAAGACATCTGCGAGATCATGAAGGCCTATGACGTGACCTTCTCGCTGGGTGACGGCC
TGCGCCCGGGCTGCATCGCCGATGCCAACGACGCGGCGCAGTTCGGTGAGCTGGAGACGC
TGGGTGAGCTCACCAAGATCGCCTGGAAGCATGATGTGCAGACCATGATCGAAGGCCCCG
GCCACGTGCCGATGCAGCTGATCAAGGAGAACATGGACAAGCAGCTGCGCGAATGCGGCG
AAGCGCCGTTCTACACGCTGGGGCCGCTGACCACCGACATCGCGCCGGGCTACGACCACA
TCACCAGCGCGATCGGTGCGGCGATGATCGGTTGGTTCGGCACGGCGATGCTCTGCTACG
TGACGCCGAAGGAACACCTCGGCCTGCCCAATCGCCAGGACGTGCGTGACGGCATCATGG
CCTACCGCATCGCCGCGCATGCGGCCGACCTGGCCAAGGGCCATCCGGGCGCGCAGGTAC
GCGACAACGCACTGAGCAAGGCGCGCTTCGAGTTCCGCTGGGAAGACCAGTTCCACCTTG
GCCTGGATCCGGAGAAGGCCAGGGAGTTCCATGACGAAACGCTGCCGAAGGATGCGCACA
AGCTGTCGCACTTCTGCTCGATGTGCGGCCCGCACTTCTGTTCGATGAAGATCACCCAGG
ATGTGCGTGACTACGCCGAGGCCGGCATGAAGGAGAAGTCGGAGGAGTTCCGCGCCGCGG
GTGCCGAGGTCTACCACCAGGGGTGATGCGCAGACGGTGGTGCCGGCCCGCGGCCGGCAC
TACCGCTCATCACGCCGCTCCCGGCTATCCTCCGCCCATCATCCCGGGGAAAGGACACCA
TGCCTGTTGCCATGACCACCCGTTGGCTGGCCATTGCCCGCCGGCATCCTTCGGCCTGGT
TGCTGGGCGCGCAGCTGCTGGCGGTGCTGCTGTATCCCGCGCTGGATGACACCGCCGCCG
GCCGCGCGGCACTGGGCATGTTCGGCATGGCGGTACTCGGCCTGGCGCTGTGGGTGGTCC
AGCGCAGCCCGCTGGGCACCTGGCTGGCGCTGTTGCTGGCCATTCCCTCGGTGGTGTTCT
CGTTGGCAGGCGCATTGCTCGAGCGCACCGCATTGCTGACCACCGCGCAGGTGCTGGAGA
GCCTGCTGTACTTCTACACGGCTGGCGCCCTGATTGCCTACATGCTCCAGGACCACAAGG
TCACCCGCGACGAACTGTTCGCAGCTGGCGCAACCTTCACCCTGCTGGCGTGGGCGTTCG
CCTTCGCGTTCGCGGTGTGCCAGCAGTGGTATCCGGGCAGTTTCCAGGGCACCGGCGGGC
AGGCGCAGCGCAGTTGGATGGAGCTGCTTTATCTCAGCTTCAGCTTGCTGTCTGGAGTCG
GCTTGAGTGATGTCGTGCCGCTTCATCCACAGGCACGAGCACTGGTCATGCTGGAGCAGT
TTTCCGGCGTGATGTACGTGGCTTTGGTGGTTTCGCGGCTGGTCGGATTGACCATGCTGC
GGCGCATGTGAAAATGAACGCCAGATAAAAATTTCGCGCCCAAGAGGGCGCGAATGATGT
CGCGAATTATGTGAATGCGTCGGCGAGAGAGAGCCTGATGTCGACCACGCGATAGGCGAG
GTAACTTGCATAGGCTAGTATTCGCGCGCTCGATTGTTTTTGCGGTATGCGCCGATGCTT
TGTGCGGAGTCTGGCTTTTCGCTGTTCCCAGGACGGGACCGTAACGAAGGCAAACACTGC
CCGGGACCTGTCTCTACTGTGTAGCAGAAAATGAACAGCAGCGAAATACAGCCACCCGTG
TCCGATCGGATACGGATAGGAGAGTGCATCGTCACTCTGTCCTCGCGCGAAGTCGAGGTC
GTCGGTGCGCGTCGTCCGCGCCGGCTGACGCCGAAGGCGCTGGGCGTTCTGCGCGTGCTG
CTGCGGCAGCCGGGCCGTGTGGTCACCCGCGACGAGTTGTTCGCCGAGGTGTGGCCGGAC
ACGCTGCCGACCAACGATGTGCTGACCCAGGCCGTTACCCAGCTGCGCAAGGCGTTCAGC
AACGACGACGACAGCGGCCAGGCCTACATCGAGACCATTGCCAAGACCGGCTATCGGCTT
CTGGTACCGGTACAGGCGCTGGACGATGCGGAGCCGTCGGCTGCGGGCTTGCCTGACGAC
GAAGATGTGGACGTGCAGCCCGCACTCGCCGCCGCTGCGGCGCTGCCCGCGCGCGCGCAG
GAATCGCGCCGCCGCTGGCGCCATGTCCGCCGCCGCGTGCTGCTGGCGCTGGGCGTGTTG
ATGCTGGCCACGCTGCTGGTGATGACCACGCTGCTGCTGCGCCGCGCACCGGCCAGCAGT
TCGCCGGTGGAGGCCGCCGTGGAGAACGGCACGCGGGTGATCGGCAGCCCCCAGCGCCCC
TATCGGTTGATCACCGCAACCAGCGGCTTTGAAACCTATCCCACGCTGTCACCGGATGGT
TCGCTGGTGGCCTATGAAGGCGCCAACGAAGATGGCAACGGCGGTGGTGCGATCAAGGTA
CAGACCTCCGGCAACGCGCCGGCGCGCCAGTTGCTGGCGCCGCCGGCCGGTGCCGTCGAT
CGATTCCCGAACTGGTCGCCGGATGGTCGCGAAATTGCCTTCGCACGGTTCTCCGCCGAC
GGTGGCTGCCAGGTGCTGATCGCCAGCGCAACCGGTGGCGCCCTGCGCCAGGCCACGCGC
TGCGATGGCACCGAGCTGCTCAGCTTCGACTGGACGCCCGATGGTCGCGGCCTGGTGTTC
GGCAGCATGGTCGGGCGCTACGCGCACCGTGGCATCCGCGTGCTGGACCTGGCCAGTGGT
CAGTGGCGCGCGCTGGCGTACAGCGTCGACCAGGACGACTTCGACTACGCACCGCGTTAC
TCGCCCGATGGGCAATGGCTGGTGTTCGTGCGCAATCCGCAGCTGGGCGATCTGTGGCGG
GTGCCGGCCGCGGGCGGTACGCCCGAGCAGCTGACCAACGAGGCGGCAGAGCTGCGCGGA
TGGGCCTGGCTGGACGATGGCCGCACCATCGTGTTCGGTCGCCGCGTCGACAGCGAGGCG
CGGCTCTATTATCTGGACGTCGAGCGGCACACGCTGCGCGATGCCGGCCTGGATGATGCG
CAGTGGCCCGCCGTGTCGCGACGTGGCGGGATGCTGGCCTTCGTCCACCGGCGCGCGCAG
TTCGGCGTGTTCAAGGTGCCGGTGCAGGGCAGCGGCGCGCCCGAGCGCCTGTTTGCATCC
AGTGGCCGCGATGGGCAGCCGATGGCAGCGCCGGATGGCCGTCAGCTGGTCTTCACCTCG
GATCGCTCCGGCAGCTTCGCCCTGTGGTGGGCGGACATGCAGCGGCCGGATTCGCTGCGC
CCCATTGAAGGGCTGCGGCCGGAAGCGCGGCAGGCACCGGACTGGTCGGCCGACAGCCGC
CAGCTGCTCGTGGTCGGCCGCGACGCGCATGGGCGCACGGTGGTCTACGAGATCGCGCCA
CGCGATGAACGCCTGCAACCTTTGCCGGTCCCGGCCGAACAGCCGCTGCAGGCCCTGTAT
GGCGCGTCGCCGGAGCAGTTGTTTGTGGTCGAGCGCGATGCCGACCAGCGCACCCGGTTG
AGTCTGTTCGACCGCAGCACCCAGCCCTGGCGCCGGTTGGCCAGCATCGAAGGGGTGTCG
CAGGCGCGCTTCGACCGCAGCAGTGGCCGCGTGTTGTTCACCCGCCTGGCCGCCGGTGGC
CTGTGGTCGGCCGATGCCGCGTTGTCGTCGGGCAGCGTGCAGCAGATCAGCGATGACCGG
CCCAGCCGCTGGCGATACCGGGCCTGGACCGTGGCCGGCAACACTGGCGTCGGTTACCTC
GGCACTTCGAGCACGTGTGGCACCACCTTCGTGCGCATCCTGCCCGGCCGCGCGGAGCCG
GAACGCTGCCTGGATGCGGAACGGCTCAGCGCCGGCAACGGACTCAGCGCCAGCGCTGAC
GGGCGTGACCTGTTCGTGGCGATGGCGGTCAGCGATGGTGCCGACATCGGTGTGATGCGG
TTGCCCGAACGCCCCCCCGCGCTGTTCCCGGCGTTCTCCAAGTTATTGTTTTTCAGTGGA
AATGGGCCTTCGTAATTTCTTCGTCTGGATCTCGTCGCGAATTCGTGGCGATCTCGTCGG
ACTTTCCTGACGCGGTGCCGCCTGATTAGGCAAAACGGAGTCCTGTACTAGGCAAATCCG
TGGTGCCCCCATGCGTCAACTCTCGCTGGCCGATCGCGGCCAAACCGTCTCCCTGGACCG
GTCGCTCGACGATGTCACGCCGACCTGCCTGGGCGTGGCCCGGCTGGGCAGCCTGCAGAC
CGCCGGCTCCAGCTTCACTGTCTGGATGCAGGTGCGTGGCAGTTCGTGGGTGGAGGCCAA
GGAAGGACGATTCCGCCTGCGCCAGGGCGAGTGGATCGCCTTCGAAAAGGAATCGCGGCC
GTTGGTGCAGGCCGGTCGCAACGGGTTGTGCGTTGGCCTGAACCTGAACGTTGAAGCGCT
TCGCGTGCTGACCGAGATGGCCGACTGTGGCCTGTATGCCGGTCGTGGCCGCATGAACCG
CAGTGACGCCCGCGTTGCGCTGCGCTTGTGGCGCGATGCGCTGGCCAGCGGCCAGCCGGC
CCAGGCCTTGCGTCCGCTGCTGCTGCACCTTGCTGGCCTGCAGCGTGGCCTGGCCGACAA
CGTGCAGCGCTGCCCAGGCCGCTCGCGCAGCCGCAAGCGCCAGGTGTTCGGCCGCATGCA
GCGTGCGCGCCTCTATCTGGAAGGCAACAGCCACCGGGTGGTGCGCATCGGCGAACTGGC
CGAACTGACCAACTTCTCCAGCTGGTACCTCTCCAAGACCTTCCAGAGCCTGTACGAGGA
AAGCCCGCAGTCGCTTTCGGCACGACTGCGCCTCGAACGCGCCGCTGATCTGCTGCGCGA
CACCGACATGATGGTGGGCGAGGTCGCCGCCGCCAGCGGCTTCGACAACTGCTGCAGCTT
CGCGCGTGCGTTCCGCGCCCGCTACGGCCAGTCCGCGTCGCGCTTCAGGGAGAACGGCGG
CTTGCTCCCGCCACAATCCGCAAAGTCTCCGGTTGGTTCGCGCAAATACAGCGCTGCAAC
GCAATCGTAACGTGCTGGGGTGTTTTAACACGCTGCTAACACGTACCTTGGAGAGATAGA
TGAACGTTCGTAATCCCGCAGTGCGGTTCGGCTTGCTGCCGGCCGGCATTGCGCTGGCGC
TGGCGCCGGCCTTTGCTTCGGCTCAGGAAGCAAAGGGCACCACCGACCTGGACCGCATTT
CGGTCACCGGCTCGCGCATCCGCGGCGCCTCGGTGGAGACCCAGCAGCCGATCCTGACCA
TGACCCGCGAATCCCTGGAAAAGCAGGGCTTCTCGAGCGTCGCCGACGTGCTGAACAACC
TGACCTCGGCCGGCTCCCCGGCCATCTCGCGCTCGGAATCGCTGGCTTCGGGCGAGAACG
TGGGCGGCTACTACGTCGACATCCGCAACCTGGGCGCCGAGCGCACCCTGGTGCTGATGA
ACGGCAAGCGCCTGGGCGCTTCGACCTCGGGTCTGCAGGACCTGAGCCAGATCCCGATGT
CGGCCGTTGAGCGCATCGAGATCCTGAAGGACGGCGCCTCGTCGATCTACGGTTCCGACG
CCATTGCCGGCGTGGTCAACGTGATCACCCGCAAGAACTTCGACGGCGGCGAAGCCAATG
TCTACGTCGGCCAGTACGGCAAGGGCGACGGCGACAGCGAAACCTATTCGATGACCCTCG
GTGCCCGCGGTGAGCGCGGCAGCCTGACCCTGTCGGCCGAGTACTCGAAGCAGGATCCGG
TGTGGGCCAAGGACCGCTGGTACAGCCGTGACGGCTCGCTGGGTCCGAACTCCACCTCGG
CTGATTGGAGCCCGATCAGCCAGAACGGCAGCTGGTGCAACCCGAAGCTGTACGACTGCA
GCAAGTCGAGCGCGGTGTGGCAGACCCTGAACCCGGGTGGCAATCCGAAGAACCCGAACG
ACTACCACGCGATCACCGAAGACGAGTTCGCCAACTCGAACGAGCAGATGACCCTGCTGA
CCGGTGTGAAGCGCAAGTCGGTCTACATCAACGGCACCTACGACTTCACCGATTCGATCA
GCCTGAACACCGACGTGCTCTACAACGAGCGCCAGACCTTCCAGCAGATCGCCGGCTATC
CGTACCAGTCCGCTTCCAAGTCGATCAACACCCCGCTGTCGGCAGACAGCGCCTTCAACC
CGGTTGGCCAGGACGTCAGCTTCCGCCGCCGCCTGTGGGAAGTGCCGCGTACCACTGACA
GCCAGCTGAAGACCCTGCGCTTCGCTCCGACCCTGACCGGCTTCTTCGAGCTGGGTGGCA
AGACCTTCGACTGGGATGTCGGCGCGCTGTGGAACCGCAACGAGTCGATCAAGAGCAACC
GCGGTGACATGAGCCTGATCGGCGCGCGTCAGGCGCTGGGCCCGTCGTTCATCGATGCCG
GTGGCGTTGCCCGCTGCGGCACCGCCGCCAACCCGATCCTGGGCGATTGCCGTCCGTGGA
ACCCGCTGCTGCCGTACGGCGTTGAGGGTCAGGGCTCGCTGGCGAACCAGGAGCTGCAGG
ACTTCCTGTTCCCGACCTTCACCACCCGTGGCGTCACCAAGACCACCAGCTTCACCGCCA
ACCTGTCGGGCGCCATCGTGACCCTGCCGGCCGGCGACCTGGGCTTCGCCCTGGGTGTCG
AGCACCGCAAGGAAGAAGGCAGCTACGTGCCGGACGCCTTCGCACAGTCGGGCCAGTCCA
CCGGCCTGGGCCAGAAGCCGACCCGCGGCCAGTACGATCTGAACGAGGTCTACCTCGAAC
TGAACGTGCCGCTGCTGGCCGACATGGCCTTCGCCAAGGAACTGACCCTGAACGTTGCCA
GCCGTTATTCGGACTACAGCAACTTCGGTGGCACCACCAACAGCAAGTTCGGCCTGACCT
GGCGTCCGCTGGATGAACTGCTGGTCCGCGGCACCTACGCCGAGGGCTTCCGCGCTCCGA
CCATCAGCGACCTGTACGGTGGCCTGAGCTCGAGCTTCGAGTCCTACATCGATCCGTGCG
GCGTGAAGGCTCCGGGCAGCGTTGCAGGCAATGCCGCGTGCTCCGGCGCAGGCGTGCCGG
CCAACTACGTGCAGCTGGGCCAGGCAGGCAAGGAATGTTCGACCCTGCCGTGCCAGTCGG
GTGACCAGTTCATCTCGGGTGCCAATCCGAACCTGAAGCCGGAAACCTCCAAGAGCACCA
CCTTCGGCCTGGTGTGGAGCCCGCGTTGGGTGCAGGGCCTGGACGTGTCGCTGGATTGGT
ACAAGTACGAAATCAGCGACATGATCATCGCTGACAGCGTCGACCGCATCCTGCGTGACT
GCTACGTGCTGGGTAACGCTTCGCGCTGCTCGAGCGTGACCCGTGCGGCTGACGGCCACG
TCAGTGCGATCACCTACGGCACCGCCAACCTCGGCAAGATGGAAACCCAGGGCTACGATC
TGGGCATCAAGTACCGCCTGCCGGAACTGGCCATTGGTCAGTTCAGCATCGACTGGCAGA
CCAGCTACACCGCCAAGTACGACGAGCAGCGCCAGAACAGCGCGGGCGACAACATCATGG
TCGGCCGCGTCAGCGAGCCGGGCCTGTTCCGCGTGCGTTCGAACCTGGGCGTCAACTGGC
AGTACGGCGATTTCGGTGTGAACTACACCGCGCGCTACTACTCGGGCATGAAGGAAAGCT
GCATCTCGCTGGCTGACGGCTGGTGCGATGCTCCGAACCACATGGCCAACGGTGAGACCG
ATCCGCTGCGTCACACCGGTTCCAACACCTTCCACGACCTGCAGGTCAGCTGGAAGGCGC
CGTGGGATGCGACCATCGCCCTGGGCGCGAACAATGTGTTCGACCACAAGGGTGCCCTGC
AGTACTCGGCTCCGAACTCGGCGTTCGCCTACTACGGCGGCTTCGACGTGGGTCGCTTCC
TGTACATGAAGTACACCCAGCGCTTCTGATCCATCGAAGTGCGGTAGCAACAGAAGGAGG
GCGGACCGCAAGGTCCGCCCTTTTTCTTGTAGGGGAATTCCGGAAATTGTTGGAAGGTGA
GCGCAGTCACGGTCCCGTCGTGTCGTAATCAACACAGTCAGGAGGTCCACTACCGGACGC
TTGCATGTGGAGAGGGATATGAAGAACACGTTGCTGCGGCAGGCATCCGCCGCTGCATTG
ATCTACGCAACGCTGGTGGGCGCAGTGTTCGCGCAGGGCCTCGGGGTCTGCGGCGGTGGG
CTCTACTGTGAGGAGCTCCGCCAGCAGTGCCTGGCCAGTGGCAAGTCACCGGTCATCTGC
GAGTCGCAGTACCGTCGCTGCGTGCAGGACGCCTGCGGTACCCGCTGACATGGAAAGGGC
GCACCTTGTGGGTGCGCCCTCTGTCATCCGGACATCATGCAACGCGCTCAGGCGTCGCTG
GGCACCAGTCCCATCAGCGCATTGGCGTGTTCGCGCCATTGCGGCAGTTTGTTCAGCACG
CCTGCGCGCTGCAGGTAGTCCTCGTCCACCGGATCGCCATTGACCAGCGCCAGGGCCACG
TGCACCGCACCGGTCACCCAGAAGCTGCGGGTGTTGGCGCGCCGCGGCTGCAGGTGGAAG
GCCACCGCTTCGATGATCGGCATCGGCAAGCCCCACAGGCCCAGCAGGTAGGCGCCGGCC
TCGGCATGGCCAGGGCGGGTGTCGCCGGCCAGCGAGGGCTCGCTGCGCTCGTTGCGCACA
CCCGGCAGCAGCAGGCCGATGTCGGCCAGCAGCGCGGCAGTCGCTCCCAGTTCGGCACTG
GATTCGGGCAGCAGGCGTGCGGCGAGCCGCGAGGCCAGCAGTGCGCGCTGTTGCAGCGAG
TTGCGCTCGGCGGCCGACAGCGTCGGTGCGGAGAACACTTCGCTGGCCAGCACCAGGTCA
CGCAGCGTGGCCAGGCCCAGCCGGGTCACGGCGGTGCGCAGGTCGGCAATGGTGCGGCCC
TGGCTGAAGAAGGCCGAGTTCGACAGTTGCAGCACCTTGGCGGCGATCGCCGGATCGGCG
GCGACCAGCTTGGCGACATCGGCACTGTCGGCGTCGTCGTCATGTTCCAGGGCCTGGGTC
AGGCTCAGGTACAGGTGCGGCGGCGAGGGCAGTTTCTCGATACGGCCGATGGCATCGCGC
AGGCGCGGGCTGTCCAGCACTTCGCGCAGTTCTTCCAGGCTGGTCAGTGCCTCCAGCAGC
ACTTCCGGCGCCAGCGGCAGCGGCAGGAAGCGGTGGGCGACACCAATGAGGCGCGCCGGC
GGCGGCCGGTTGCCATGCTGCGCATCGACCAGCGCGATGCGGATGGTCTCCGGGCGCAAG
GTCCGGATCTGCCCCAGCAGCGTGGTGGCATTGAGATCCGGCAATTGCGGGCAGACGATC
ACCGCGTCCACGCCCTGCGTGGCCACCGCGGTCATCGCGGCCTGGCCATCGGTGGCGGTC
AACGGCTGCCAGTCTTCCCCAAGATCGGCAATGAATTCGGTCAGCTCGGCCGGCAGGCTG
GCTGCATCCCCAACAAGCAGAATACGCACGACACATTCCCCTGGCTGTCTCGACGATGGA
TGTCGATGACGTGTGAAGTGACGCAATTTACCTAATACGGCAGCAAGAGTGATGTGCCGT
CGTCATGAAACGTGACCCGCATCGCTCCGGCAGGGTACCGCCGGAGCGATCCGGTTCAGG
CTCAGGCCTTGCTGTCGAGATGGCGCTGGTGCGCCTCGATCAGGATCTGCTTGGCCTCAG
CGGCGCCGCCCCAACCGTCCAGCTTGACCCACTTGCCCTTCTCCAGGTCCTTGTAGTGCT
CGAAGAAGTGGCCGATGCGCTCCAGCCAGTGGCTCGAGACCTGGGCGATGTCTTCGACGT
GGGCGTAGCCGCTGAAGATCTTCGAGACCGGCACGGCCAGGATCTTCTCGTCGCTGCCCG
CCTCATCGCTCATCTTCAGCACGCCGACCGGACGGCAGCGCACGACCGAGCCCGGCACCA
GCGGCAGCGGCAGCACCACCAGCACGTCGGCCGGATCGCCGTCGCCACACAGCGTGCTCG
GCACGTAGCCGTAGTTGCACGGGTAGCGCATCGGGGTGGAGAGGATGCGGTCGACGAAGA
TCGCGCCGGTTTCCTTGTCCACTTCGTACTTCACCGGCTCCGAGTCCTTCGGGATCTCGA
TGATGACGTTGATTTCTTCCGGCGGGTTCTTGCCGGGCGAGACGAGTTCCAGACCCATGG
TGTGCTCCAGGTGGGGGGGATATAGACGGATAGCTCACCATTTTATGCCTTTGCCGGGCG
CTGTGCAGGGGGTGGGGGGCCGACGCGCTGCCGCAGCCAGACCTGACGGACCGCACCGGC
CTTGCCTGATAGGCCCGGACAGGTAGCGGGCGCACGCTGGCACCCCATCCCGAGGAGTCC
CGTCATGACCTGGAAAGCTTGGTGCTGCTCTGCCTCCCTTCTGGTTTGTCTGTTGCTGCC
GGCGGCGCCAGCGGGCGCCGGCCCACGATTTGTCCCGCTGGGCGAACGCCCGTGGCCGGG
GCTGGCACCGGGGGATTCACCCTTTTACGATCTGGAGCGCGAACTGCTGGAGGAGTTCCG
CGAGCTCTGTCCCGAATTCTTCTGCCAGGGCCTGTTCGACAACTACGCGCCGCTGCGGTT
GCAGTGTGCTGTCGAGATCGCCTCGGACACCGTGAGCCAGTGCGCCTTCTACGTTGCTGC
CAGCTCGCACGACGTGCATCCGCTGACGGGAGACCTCTCGGCAACCCGGTCGAGCTGGGT
CTGCGAGCTGCCGCTCCCGCCTGGTTTGGGAGTGCAGACCTGGTTCGATCATATGGACGT
GAGGCCAGGCCGCTCCGGCAGACTGTTCAATCCATGGCCAGGCCAGCAGTCCTCACTGTT
CGAGCTGCTGCAGGAGTGCCTGCCATGAATGGTCTGCTGTTGGCGACTCTGCTGGCGGCC
GCTTCGCCCGCGCTGGCGCACGGGCCCCATGTGGATCTGATCGACTTCCCGCTCAGTGAA
GGCAGCTGGGATCGCTTCTTTGCGCTGCAGGGCGCCCTGGTACAGGGCTTCGACCGCGTC
TGTTCAGATACGTTCTGCGAAGGGGAGTACAGCAACTACCGGGTGCTGGAGGTTCGCTGT
TCGGTACTGGCGCCGCGCGGAACCGTACAGGGCTGCAGCTGGGTTATCGTGGCCAGCGAG
CTCGGTATCGTGCCGCAGACCGGCCAGGTGCGGGTCGATAACGGCCGCTGGGTGTGCCAA
GTGGGTTTGCGGCCAGGCGTCCCGGTCGACACCTTCTTTGCTGCGCTGCAGCAGCCTGAA
GGGATTTTCAGGCCCCTGCCGGGAACTGGAACCGGTCTTTTCGATGTGCTGCCCGAGTGC
CTGCGCCGTCCAGGACACCACGGGAGGGAAGCATGATGGGCGCGCTGCGGTTGGGGGTCA
TCTGCGGACTTCTGCTGGCAACGGGCCTCGCCCACGCCGGTCCCGCCTATGTAGACGCGC
GGCTGTATCCGAATCAGGCCGAAGGCTGGCAGCGCTTTCTGGCCATCGAGCGGGCCTTGG
TGCGCGGATTCGACGATATCTGCGGAGATACCTTCTGCGAAGGCGAGTACTACAACCTGC
AGGCGATGCGCCTGCGTTGCTCGGTGAATCAGGATACTGGACTGCTGGCGGGTTGCATCT
GGACCTTCGCCGGCAGCAACACCTCGGTACGCAGGGACGGCCACATAGAGGTGGATGTGC
GCAGCTTTGCTTGTCCGCTGCCACTGGCTGCTGACACGTCGCTGGCGGCATTCCTGCACA
CCCTCGAGGCCGCTCCCGCCCACGATGCGATCAACGTTGCGCTGCCCGGCACTTCGGCAA
CTGTCTATGAGGGGTTACGCGAGTGCATTTGAGTATCGCCCTCGCCCTCGTCCACAACTG
CAAGCGGTTCATACCAGCATTGGAGGGCGTGCGCGGGCCTGGGATTCCCGGCCCGCTGTC
GGTCGACGCGGGCCGGATGCTTGCCCACGGCATTGCCCGGAGCACTGGGGGCTGCATGGA
ATCCCACCGGACCGCAGGGTGCGGTGGGCTGTGATCGGCACTATTGATCGACCGCGAGAA
GGACCCCCTGGAAGTTCAGGTCGTGATCTGCATCTCCCGGACACCCGGTAGCGCCAGGTC
GAACCTGGCGACACATGACCCGGCAATCATCGACCGGTTGCCGCCTTCACCGCATCTTCG
TGCAGGGATTCGTTCAGCTCATCCACCACGGTGGTCCACGCCGCATCGGCCTGCAGCGAT
TCAGACAGGAACTGGCGCTGGGCGTCATTCCAGTACGGTGCCTCGGCCACCTCCACGCCT
GCGGGCAACTGGTGCCCACGAATGAAGCCGGCGATGCCCTCGGCACTGGCATCCAGGCCC
AGCTGCAGGAACAGGTTTGTCATGCGCGGTTCGGTGGTGATCATCATCGGTTTCCTGCTG
GGAGAAGGGATGGTCCATTATCGGTGTTCACAGCCTTGGGGTAAGCCCTGTGGCGAACGT
CCATAGCACCACCATCTCCTGGCATTTTCCCCGTGAACGTACCCCCTGCTCCTGAAGAGA
GCCGCAGCCTTCGGCTCAAGGCCGCCACCCGTGACAGCCACGGCGCGCTGGACAAGCACA
TCATGGCCGGCGACATCTTCGCCAGTCGCAGCAATTTTTCCCGTTTCCTGCGCGTGCAGT
ACCGCTTTCATCACAGCATCGATGGGCTGTACGCCCATCCTGCAGTGGTCGCGCTGCTGC
CCGACCTGGACGAGCGTCGTCGTCTGGCGCAGATCGCGCGTGATCTGCAGGACCTGGAGC
AGAGGCTACCGGAGGTAGACAGGGTGCCATTGCCGTGCGATCTGGCGCTGCCGGCCCTCC
TGGGCTGGTTGTACGTGGCCGAAGGTTCCAAACTGGGCGGAGCCGTTCTTTACAAGATGG
CCGCCACGCTCGGTCTCGATCGTGGCTTCGGCGCCCGCCACTTGGCCGCGCACCCCGATG
GAGCGGCAGGCCAATGGCGCAAGTTCACCGCCGTGCTGGACGCGGTGACGCTGAACGCCG
AACAGGAACAGCAGGTGGTCGACGCAGCTGATGCCGCGTTCCGCAGCGTGCAAGGCTACG
TCAAGCTGGAATTCGCCTGAAGCTCTGCTGCTGCGTACGGAGGGCTGTCTGGATATGGCT
CCAGTCTGCCTGATGAGTCTGCTTCAATGCGGTAAACCCTGACAGGGAGTTCTGGAGTTC
CTTGCTGCACGGGTTGGCGTCGAGCGCGCAGACTGGAATCCCATCCATCGTTGGAGCTTG
AGATGCGAGCGGTCATCGTCGCGTTGATTTCGGGCATTGCGAGCATGTCTTTCGTCGTTG
GAGCAACGGCTTCAGAGCACGGGTATGTCGATCTGGGCGCCTACTCGAAACAGACTTCGT
ATTTTCACGAATCTGCATGGAAAATCCGCTCCGATCTGATCAGACAGTGCGAACAGAGCG
CTTGTGTGAACTGGTTGGGGCAGTACCGCCCACTTCATTTCGAGTGCTCTGCGGATACGC
GAAGCGGCCTCATCGGCGCGTGTCATTGGGTGTTCGTAGCCATGCATCTTGAGTTGGATC
CGCAGAGCGGCGTGGTGCATGGGACGACCACGACATCCGGATGTGAATTGCCCCTGCCCG
AGAACCTGGGGGCGTTGGAGTTGGCAAGCGCGCTGTTGGATACTGATCCGCTGAACGTTC
CGCTGCCGGGAATCAATCGTTCCCTGCTGAGTCTGAGCAGGGAATGCCTGCCGGGGCGCT
TCGCATGACGCGCGCATACTGGGTGGTTCTTGTGGGCGGATTGATGCTGGCCTCAATGGT
GCAGGCGAAGCCTATCTATGTGGACGCACGGGACTACCCCACGCAGGGTGCCGGACGCGC
TGCATTTGAAGCCCTGGAAGCGAAGTGGCGCGAGGGGTTCACGATCGCGTGCATGGACGC
GCTCTGCGATACCGGCTACAACAACTATCTTCCTGTGCATCTGAGTTGCGCAGTGCGTGC
AGACGATGGAATTTTGAAGAGCTGCCATTGGGCCATCGCGGGAAGTGCTCGGAGCATCCA
TCCCGGGACAGGAAGAGGGGAGTACGAGATCCGGACAGCGGTTTGTGAAATTCCCCTGGC
TGCAGATACGCCGCTTGCGATCCTGCTGGCGACGGCAGCCACCAAAGATCCCTTTGATGA
TCCGCTGCCGGGCGCAGGGACGAGTGTCTACTCCAGCATTTCCGATTGTCTGAGCGCCAG
GACTGACGACCATTGAAGGTCGTCAGTCCTGCGAAATTCACAGCAGCGGCACCAGCAGCA
GCGCCACGATGTTGATGATCTTGATCAGCGGATTGATCGCCGGGCCGGCGGTGTCCTTGT
ACGGGTCACCGACGGTATCGCCGGTCACCGCGGCCTTGTGCGCCTCGCTGCCCTTGCCGC
CGAAGTGGCCGTCCTCGATGTACTTCTTGGCGTTGTCCCAGGCACCGCCGCCGGTGGTCA
TCGAAATGGCCACGAACAGGCCGGTCACGATGGTGCCGATCAGCAGGCCGCCCAGCGCGC
GTGGCCCCAGCAGCAAGCCGACCACCACCGGCACCGCCACCGGCAGCAATGACGGCACGA
TCATTTCGCGGATCGCCGAGCGGGTCAGCATGTCCACCGCCTTGTCGTACTGGGGCTTGC
CGGTGCCCTGCATGATGCCGGGGATCTCGCGGAACTGGCGGCGCACTTCCTCCACCACCG
CACCGGCGGCGCGGCCGACCGCTTCCATCGCCATCGCACCGAACAGGTAGGGAATCAGGC
CGCCGATCAGCAGGCCGATGATCACCGTGTGGTCGCTGAGATCGAAGCGGAACTCCTGGC
CGGGATTGGCCGCCTGCAGGTTGTGGGTGTAGTCGGCGAACAGCACCAGTGCGGCCAGCG
CCGCCGATCCGATCGCATAGCCCTTGGTCACTGCCTTGGTGGTGTTGCCCACTGCATCCA
GCGGATCGGTGATGTCGCGGATCTCCGAGGGCAGCTCGGCCATTTCGGCGATGCCACCGG
CGTTGTCGGTGATCGGGCCGTAGGCATCGAGGGCGACAATCATGCCGGCCATCGACAGCA
TCGCAGTAGCGGCGATGGCGATGCCGTACAGGCCGCCCAGCGCGAAGGCTCCCCAGATCG
CCGCACACACCGCCACCACCGGCAGCGCGGTGGACTTCATCGAAATGCCTAGGCCGGCGA
TGATGTTGGTGCCATGGCCGGTGGTCGAGGCCTGCGCCACGTGCTGCACCGGCTTGTACT
GGGTGCCGGTGTAGTACTCGGTGATCCACACGATCAGCCCGGTCAGCACCAACCCGATCA
ACGCGCAGCCATACAGCGCCATCGGCCCATGCACGTTGTCGGACATCAGCCCGGTGGTGA
TCGGATAGAACGCAATCGCCGCCAGCACGCCGGAGACGATCACGCCCTTGTACAGCGCAC
CCATGATCGAGCCGCCCGGCTTCACCTTGACGAACAGCGCACCGATGATCGAGGCGATGA
TCGATACGCCGCCCAGCACCAGCGGGTAGAGCACCGCGTTGGCGCCGGCCTCGGCCAGCA
TCAGGCTGCCCAGCAGCATGGTGGCGATCACGGTCACCGCGTAGGTCTCGAACAGGTCGG
CGGCCATGCCGGCGCAGTCACCGACGTTGTCACCGACGTTGTCGGCGATCACCGCCGGGT
TGCGCGGATCATCTTCGGGAATACCGGCTTCGACCTTGCCGACCAGGTCGGCGCCGACGT
CGGCTCCTTTGGTGAAGATGCCGCCGCCCAACCGCGCGAAGATCGAGATCAGCGACGAAC
CGAACGCCAGCCCGACCAGCGCGTGCAGCGCCTGCTCCATCGGCAGGCCCATGCGCAGCA
GCAGTGCGTAGTAGCCTGCCACGCCCAGCAGGCCCAGCCCGACCACCAGCATGCCGGTGA
TCGCGCCGCCGCGGAAGGCGACGTCCATCGCCGCGCTGATGCCCTGGCGCGCCGCCTCCG
CGGTGCGCACGTTGGCGCGCACCGACACGTTCATGCCGATGTAGCCGGCGGCGCCGGACA
GCACCGCACCGACCGCGAAACCAATCGCGGTGTACCAGCTGAGGAACACCCCGACCAGCA
CGAACAGCACCACGCCGGCGATGCCGATGGTCAGGTACTGACGGTTGAGGTAGGCACGCG
CACCTTCCTGGATCGCGGTGGCGATCGCAACCATGCGCTCATTGCCGGTGGGTTGGCGCA
GGATCCAGCGCGCCGAGACGATTCCGAACAGGATCGCGAGAATGGCGCAGCCCAGCGCCA
GTGACAGCCCGTGACGTTCCAGCATTAGACCCCTCCGCAGAATGGATGTAGGCATCCAGT
GGCGATGAACGGCACCACGAGGGGGACGACGGGCTGCAGCCTGGAACCAACCCGTACCGA
CCTTGGTGGTCGTCCGACGTATGGCGGTGTTCAGCATTCCCTGGTGCCCGCAGTATGCGT
GCCGCTCTTTGTAGAGTCGAGCCATGCTCGACTGGCCCGTGGGAGCCGCGCCGCATGACC
CGTGGGCGCCCTGCCAATGAACGCGTCGACATGCGCGCGGACCCGCCGCCAGGCAAGGGC
ATGATTTGCGAGCCACCGGCCTTTGCACCCCGTTAAGCCAGCCTCTGCAAGCCTGCGCGG
AGTCCCGATGGAGATCCCCCATGCGCCTGTCCCTGTTGATGCTCGCCGCCCTGGCCCCGG
CCGTGCCGGCACTCGCTGCGGAAACCCCGGAGCTGCAGCGTGCCGTGGGCGCACCCCAGG
CGGTGGGCGCGGTGCATACGCTGCGGCAGATTCCCGAGGCCTGCGCACGCCTGGAAGGTG
CGTTCACCGGCGATGCCGCCGCCCCGTACCGCTTCTCCGCCGTGCGTACCAGCGAGCAGT
GCCAGCCACGTGCGCGCTTCGTCGACTACACCAAGGCACAGCCGAGTGCCGACAAGGGCT
GGAAGCTCAACGATGTGATCCGCGTGCCCAACGCGGCATGCCCGGCGCAGCAGGCGGTGG
TGCGGGTGTGGCGCCTGCCGTCGAGCAACAAGGTTGAGCTGGATGGGCAGGGCCAGTCGC
GCATCTATCTGGAAGAGGCCAAGAAGCAGGCGGCAGCCGGCCAGATTCCGCAGGTGACGA
TGTTCGCCGCGCAGCTGCAGATGGAAGGCAAGGCCTGCAATTGAGATGATGCGTGCGCTG
CGCCCACGCAGTCGTCCACGGGTGGTAGTGCCGGCCGCTGGCCGGCATCCGGCTGATCTC
ACTCCGCCAGCGTCGCCCCGCGCGCCACCAGCAGCTCGCGCAACGCCCTGCGATGGCAAT
GCGCTTCGTCCTCGCAGTAGCAGCCCACGCTGAGGTCGCTGTGCTGCGACATCGCGGCCA
GCAGGTCCAGCGCGTGCGCGGCATCGGGCGCTTTCATCTCGGCCTTGTAGTGGCGGAAGA
ACGCAGTCCAGTCGGCGGCGGTCTTCGCCTCATGGGCCTGTTTCACCAGCTCCGCGCTGG
GTGACAGAGTCGGGAACCAGACGTCGTACCAGTCCCGTTTCGCGAATTCGCTGCGGGGCA
CGCCGCGCGGTGGTCGCCGCACGGTGCCGATGCGCAGGCCCTCACCGGGTTGGCGCGGGC
TGCCGAGACGAACAACACGCAGTGCCATGATGACCTCCAGGCGGGGCGTCCATCATCCTG
CGATGCACGTGCGCCAGGCGTGAACCGCTGGGGAAACGAAAAGGCCCGGGCGCCTGCGCA
CCCGGGCCTTTTCCCATGCCGGCAGCGGTCAGTTGCCGCGGCAGTCCTTCAGCCACAACA
CCCGACCGATCTGGTCGTAGCTGTCGACCACGCCGGTCAGCGTTACTTTCTCGCGCGGGC
GCAGGGCCAGCGCATACGCGGCCTGGTTGGCTGCGAACGAGCAGGAAATGGCCACACGCT
CAAAATCGATGCTGCCATCGCTGGGCAGGTCGAAGCTGGTGTTGTAGGTGCCGCCACTGC
GCAGCACGGTGGTGATGCGACCGGTGATGGCGTAGGTCTTGCCCTTGTAGCGCGGCTCGA
CCGCGGCCGGGTTGTCCTTGTTCTGGTTGCGCAGCTGGAAGCCGAAGCGGTCGGCGGCAA
TGGTCACCACCGAGGCCTGCGGAGTGGCCTTGGCCGCCTGTTCGCCCGCCTTGCCTGGCT
TGATCTGGTTGAGCAGCTTGCACATTTCTTCGCGCACGCCGTCGGCCGGGGCGATGGCGC
CCTTGTTGACCTTCACCACCATGCCGACGGTGCCCTGGCCGCCTTCGGAGGTGGCACTGA
TGATCATCGGAATCGGCTTGTGGGCCATGGATTCCGGCTCTTCGATCAGCATCGAGCCGC
CTTCCACGTCCTCGCTGAGGACGTCCATGTTGGCGTTCTTGGCGATCACCCGCATCTGGC
CAATGGCGCTGGCCACGGTCAGGTCCGGATGGGTGACCGATGAAGTGAAGGTAGTGCCGA
CGAAGGGATTGCCCTTCTTCTGGAAGTTGCTTTCGCAGGTCGCAGCGAAGGCCGGCGCGG
CAGCACCGCACAGCAGCGCGGCGATCAGGATCGGGTGCTTCATGGTTACAGTCCTTGTGG
AATGGCAGCACGGGCCCGGGTCTTGAGGGCCGGGCAGCGTCGAATCTGGCTTGCAGCGGC
CCCTTTGCCCCGGGCCGGAGCCCGATTGTGGGGCGCTTCGGCGGCCGCCGCAATGCGCCC
TGTGCGCCGCACAGGACGCAGGCACACTTCAGCCCTCGAAGGCCGGCAGCTTCTGCTTCA
CCGCCACGTTCTTCAGTGTCACGTACTTCGGCAGGCCGTCGGTGCCATAGGGAAGCGGCG
CTTCGCCCTTGATCAGCGGCGACAGGTAGGCGCGCGCCTTGGCGGTGATGCCGAAGCCAT
CGCGGCGGATGAAGCCGGCCGGCATCTTCTTTTCGTGGTTGGCGATCTTCGACAGCGGGG
CCGCTTCGATCTTCCAGCGATAGGGCGCATGGCTGCTGCGCACGATCACCGGCATCACGC
CGTTCTGGCCCTTCAGTGCCAGCTGCACGGCGGCCCTGCCGACCGCCTGTGCCTGCTCCC
AGTCGGTCCTGCTGGCCAGGTGGCGGGCCGAGCGCTGCAGGTAGTCCGGCAGCGCCCAGT
GCACCTTCAGGCCCAGCTGGTCCTTGACCCGTGCAGCAAGGTGCGCGGCCACGCCCCCCA
GCTGCGAGTGACCGAACGAGTCCTTGCCGCCGCCTGCGTCGGCGACGAAGCGGCCATCTG
CGGTCGCGATACCTTCCGACGCCACCACCACGCAGTAGCCGACGCGCTCGACCACGGCCT
TCACCTTGGCCAGGAATGCGGCCTCGTCGTAGGCGCGCTCGGGCAGCAGGATGATGTGCG
GCGCTTCGTCATCACCGTTGCCAGCCAGACCGGCGGCCGCGGCCAGCCAGCCGGCGTGGC
GGCCCATCGCCTCGTAGATGAAGACGCGGGTGGAGGTCTCGGCCATCGCCGCAACGTCCA
GCGCCGCCTCGCGCACCGAGACGGCGGTGTACTTGGCCGCCGAGCCGAAGCCGGGGCAGG
TGTCGGTCACCGCCAGATCGTTGTCGATGGTCTTGGGCACGCCAATGCAGGTCAGGTCGT
AGCCGGAGGCCTTGGCCAGCTGCGAGACCTTCAGCGCGGTATCGGCCGAGTCGTTGCCGC
CGTTGTAGAGGAACCAGCGCACGTCGTGCGCGCGCAGCACCTCCAGCAGGCGGTCGTAGC
GGGCGCGGTCGGCGTCCAGCGATTTCAGCTTGACCCGGCACGAGCCGAAGGCACCGCCCG
GGGTATGGGCCAGCGCGCGGATGGCCGCGGCACTCTCCTTGCTGGTGTCGATCAGCTCCT
CGCGCAGGGCGCCGAGGATGCCGTTGCGGGCGGCCAGGACCTTGATGCCCTTGGCCCGCG
CCTGCTCGATCACCGCCGCCGCCGTGGCGTTGATGACGGCGGTGACACCGCCGGACTGGG
CATAAAGGAGAGTACCGTTGCGCATGCTTCTACCTGCTCGGGGGAGGGGACATTGCAGGG
ACATTACCCGGATGCGGTAAAGTGGCGCTATTGCGGTGCAGCGATACCGGACCGTCCGGG
ACGCGAACCTTCTTTGTTTTCAACACGTTGGAGTCAGGTCAATGCGATTGGTTCTGTTGG
GACCGCCCGGTTCGGGCAAGGGGACACAGGCGACGCGCCTGAAGGAAAAGCTGGGCATCG
CCCACATTTCGACCGGTGACATGCTGCGCGCGGAAATCGCCGCCGGCACCGAGCTGGGCA
AGCAGGCCAAGACGGTGATGGATGCCGGCAACCTGGTGTCGGACGACATCCTGCTGGGCA
TGCTGGAGTCGCGCCTGACCCAGGCTGATGTCGCCAAGGGCTTCATCCTCGATGGCTACC
CGCGCAACGTGGCCCAGGCCAATGCGATGGACGGCCTGCTGGCCAAGATCGGCCAGCCGC
TGGACGCCGTGGTGCAGCTGGACGTGGCCACCGAGCTGCTGGTGGATCGCATCGCCGGTC
GTGCCAAGGAGCAGGGCCGCGCCGATGACAATCCGGAAGCGGTGCGCCAGCGCCTGCAGG
TCTACAACGAGCAGACCGCCCCGGTGGTCGATTTCTACGCCGGCCGTGGCACCCTGGCCC
GCGTCGATGGCGTCGGTGAGCTGGACGAGATCGAAGCCCGCATCCTGGCGGCGATCAAGG
CCTGATCCGGCCGGGCCGGCGCGAATTGCCGGCTCCCCGGGCGCAAAAAAACACAGGCCT
GGTCCGCGAGGATCAGGCCTGTGTCGTTTGACAGGCGCCAGCGAAGGGCTTGCTCAGGGC
CCCGCAGCATGAGCTCCCTTGGGGATGGCCTCTTGGGGAGTAGGACCGGTTCGGGTACTG
CGGCTGGCAGTTCGAATTGTGTCCGGGTTCACAGAACATCGCTATCGGGAATTCCCTGAC
AGCTGATTGGAGTTTTCTCACATCCCGTGTAGGGGTTGTCTTACCCGATAGCGGACATTG
GCCCTATACAGCCGTCATCGGTCACAATCCTCGGTCATGAGCAGCGTACATATCCTTGCA
ATTGCCGGCACCTTCATGGGCGGCGTGGCCGCCCTGGCGCGGGAACTCGGGCATTCCGTC
AGCGGCAGCGACCAGGCCATCTACCCGCCGATGTCGACACAGCTCGAACAGCTGGGCATC
ACCCTGGACCAGGGCTACCGTGCCGACAGCGTGCCGGCCGGCACCGACGAGGTGGTGATC
GGCAACGCGCTGTCGCGCGGCAATGCCGCCGTGGAAGCCGTGCTCGATGCCGGCCAGCGC
TATATATCCGGCGCGCAGTGGCTGTCCGAGCAGGTGCTGCCGGGCCGCGACACGCTGGCC
GTGGCCGGTACCCATGGCAAGACCACCACCACCACCATCCTCACCTGGCTGCTGGAAAGT
GCAGGGCGCTCGCCCGGCTTCCTGATCGGCGGCGTCGCCGAGGATTTCGGAGTCTCCGCG
CGCCTGGGCCAGGGCCGCGAGTTCGTGGTCGAAGCCGATGAGTACGACACGGCCTTCTTC
GACAAGCGCAGCAAGTTCGTGCACTACCGGCCGCTGGTGGCCATCCTCAACAATCTTGAA
TACGACCACGCCGACATCTTCCCGGACGTGGCGGCGATCCAGCGCCAGTTCCACCACCTG
GTGCGTACCGTGCCCGCACGTGGGCGGCTGATCGTCAACGGCGAGGATCAGCACCTGGCC
GAAGTGCTGGCGATGGGCTGCTGGACCCCGGTCGAGCGGTTTGGTTTCGATCCCTCGCTG
GAGTGGCATGCCGAGCTGCTGGCCGCCGATGGCAGCGCGTTCCGCGTGCACCATCGTGGG
CAGGCGCTGGGCGACGTGCAGTGGTCGCTGCTGGGCCGCCACAACGTGCTCAACGGGCTG
GCCGCGCTGGCCGCTGCGCATGCAGTGGGCGTGGCGCCGGCCGCGGTGATCCCGGCGCTG
GCGCGCTTCCGCAGCGTCAAGCGCCGCATGGAAGTGATCGGCAGCCATGGCGGCATCACC
GTCTACGATGATTTCGCCCATCACCCCACCGCGATCGCCACCACGCTGGAGGGCCTGCGT
GCCAGGGTCGGCGATGCGCGCATCGTGGTTGCGATGGAACCGCGCAGCAACTCGATGCGG
TTGGGCGCACATGCGCAGGCACTGGCACCGTCGCTGGCGCTGGCTGATGAAGTGGTGTTC
CTGCATCGCCCGGAACTGGCCTGGGATGCCGCTGCGGTGATCGCTGCGGTACGTGGTGAC
GCCCACGCGGTGCCGGATACCGACGCATTGCTGGCGCAGCTGCAGTCCAGCGTGCGTAGC
GGCGACCACGTGGTGTTCATGTCCAACGGTGGCTTCGACGGCGCCCCGCGCCGCTTCCTC
GCCGCGTTGCAGGCCCGATGAGCGTCGACAGCCCGCTGCCGCTGTTTCCGCTGCACACCA
CGCTGGTGCCGGGTGCGGCGGTGGGCCTGCGTGTTTTCGAGCGCCGCTATCTGGACCTGG
TCCGCGACAGCGGCCGCAGTGGTGAGGGGTTCGGTGTCTGCCTGATCCTCGATGGCGAGG
AAGTCGGCGCACCGGCGACGCCGGCGGCCTACGGTGTGCAGGTGCGCATCGAAGACTTCG
ATGTCGGTGCCGATGGCGTGCTGCAGCTTCGCCTGCGCGGCACCCGCCGTTTCCATGTGG
AGCGTACCCGCGTGCGCGACAACGGCCTGGTGGTGGCCGACGTGCGCTGGTGCGAGGAAG
ACCCGGACGACGAACTGCGACCACAGCACGCGCTGCTGGCCACGGTGCTGGAGCACATCA
TCGAACAGGCCGGCGAGGCTTATGCGCCGTCCAACCCGGCGTTGCTGGACCAGGCCAGCT
GGGTCGGCTGGCGGCTGGCCGAGCTGTTGCCGCTGAGCGAGCAGCAGCGCCTGCAGCTGC
TGCAGATGGACGACCCGCACCAGCGATTGCAGCAGTTGCTGGGCTGGATGCCGTAGCAGC
CTGCCTTGGGTGGGTGTGCACCTTGGTGCACACGCTGGGGCATGCGTGGAATGCCATCCA
CGCACGGCGTGGATCTACTGTAGAGCCGAGCCTATGCTCGGCTTGATGGTTCCCGCGAAG
AGCAGCCGAGCATGGGCTCGGCTCTACAGTGGGTGATCGCGCACCGGTGCCGGTCAGGGC
GTTGTGGTCTTCAACCGCAGCACCGGCAACCCGGTTTCGCTGTGCACGTCCTCGCGCTGC
GGCAGGTCCTGCACGGCGTCCTTCACTGCGTTGAGCGCCGGGTCGACGCCACGCAGCGGG
TGCCACATGCCGATCCACTCGAAATGACGCTCGTAGCGCAGGGTCTGCGCACTGCCCAGC
CATAGCGGCGTATTGCCCGGTTGCAACTGCGCAGGGGCTGGCCACAGGCGCAGTACGTAG
CGCTCATCGCGGTGTGTACCCGGGCGCACCATCAACAGCGCTTCCACGCGCGTGTCCAGC
GTGGCTGGCAGCACCGGCAGTTCGTCGGCACCCGTGTTCTTGTCCAGCATCAGCAGCGCC
TCCTGCCAGCCGGCCTGTTCCTGCCGCTTCCAGCCGCGTGCTTCCAGCTGCGCCTGCAGC
GGGGCCAGCGGGCCCGCCACCTGCACGTCCAGCGGCCAGCGCTGGTCGTCGTCGAACTCG
TTGCGGCGCGCCGGCAGTGTCGCCCAGTCGTGCTGCCACCAGGCCTGCATGTCCATCGCC
TGCGCCGCCGGCAGGGTCGGCTCGAAGCGTTCCAGCTTCACCGGAATGTGGCGCGGCGCG
TACCACATCGCCGCCACGGCGAAGACACCGTAGAACAGCCACGCCACCGGCTTCACCCAG
AACGAGCGGTTGAAGCGGCGGCGGTAGGCGATGCCCAGCACCAGCAGCCAGAACGTGCCG
AACAGCATGCCGCCGATCACATCGCTCAGCCAGTGCGCGCCCAGGTACAGGCGCGAGAAG
CCGATCAGGCTGACCACGATGCCCGACACCAGGTACGGCCAGACACGGGTGCGGCCAGGC
ATCTCGCGGGCGATCAGCACCGCGAAGAAGCCGAAGGTGATGGTGGCCATGGTCACCGAC
ACCGACGGGAAGCCAAAGCCACTGCTGGCATCGACCGGTCGCACCACATCCACCGTTGCG
CCGAGCAGCATGGTCAACGCCAGGCCGAAGGCAAGCGCGGCCAGCCAGTGCGCGGCTGCC
ATCCAGCGGCGGCGCCAGATCAGGTAGCCCATCGCTGCAGCGGTGGCCGGCAACAACACC
TGCCAGGCGCCCAGCGATGCCAGCGCGGCCATCGGGTAATCGGCCAGCGGATTGCGCAGC
GCCAGCATGGCCTGGTGCACCAGCAGGTCGATCGCCAGCGGCTCGCCATGGGCGACCACC
ACGGTCAGCAGCGCGAACCAGCCCCAGCCCAGCACCAGCAGCATCAGCGCCAGCATCGCC
AGCGGCACCGACTCGCGGCGCTTCGGGTCCAGCACACCGACGGTGTAGCGGCCCAGCGTC
GGGTGTCGGTTGGACCAGTCCAGCAGCCGCGCCAGCCAGTTGTCCATGCGCGCGGCCGAC
CAGCGGTAGCCGTACAGCACGATGGCCCAGACCAGGCCGAGGATCACTGCCAGCAGGCCG
ACCACCACCACCAGGCGCCCTGCGACGGCGGCCACCGCGTCGTAGGCCTCGCCGAGCACC
CAGCCCGGTGCCAGGAACAGCACCGCCCACGAAATGCTGGCGATGCCACTGGCCTGCATG
TAGCGGCTGGCCGGCATTTTCATCATGCCCGCGATGGCCGGCACGAACGGCCGGATCGCG
CCCACGTAGCGTGCCACCAGGATGCTCTTGAAGGCATTGCGGCGGAACAGGTTTTCGCCG
CGGTCGAGGAGCTGCGGGTAACGGCTGAAGGGCCACACGCCACGCAGGCGGTCACCCCAG
CGGCGCCCGATCCAGTAACTGATGCCATCACCGGCGAATGCGCCCAGTGCGGCTGCCGCC
ACCGCATACGGCCCGGAGATCTGGCCCAGCCCGATGAACACGCCCACCGCGAACAGCAGC
GGCAGGGCCGGCACGATGGCACCGAGAATGATCACCGCATCGCAGAAGGCGATGAGGAAG
ATAACGGCACCCGCCAGCACGGGGTGAGCGGCAATCCACGCGAGGGTGGCGTCGATCCAT
GAAGAGTCCATTGCCCGATTATAGGGGCGTGAAGGTGACTGGTTCCCGGCCGCTTGGTGA
CCGTTTGCAACGGGCGCCATCGCCTAGAATGGGCACATGCCGCATTCGTCAGACACGCCC
TCGCACGCCCTGAAGGCCGACAGCTTCGGTCGCATCCTCCTTGTGGAAGGGCCGGCCGGC
TCCTTTGTACGCCGTGATCTGGGCGCCACACCACTGTGGTTGCGGCTGCCGGCCTGGTGG
CTGGCCCGCCGTGAAGCACGCGCACTGCGCCACATCCACGGCATGGCCGATGTGCCGCAG
CTGCTGGCGTGGGATGGACGTCATCTCGACCGCAGCTTCATGGCCGGCGACGCCATGTAC
CAGCGTCCGCCTCGCGGTGACCTGGCCTGGTTCCGCGCCGCGCGTCGCCTGCTGCAGCAG
CTGCATCGCAATGGCGTGGCCCACAACGATCTGGCCAAGGAAGCCAACTGGCTGGTCACC
GACGATGGCCGCCCGGCGCTGATCGACTTCCAGCTGGCGGTGATCGGCAACCCGCGCTCG
CGCTGGATGCGCCTGCTGGCCCGTGAGGACCTGCGCCACCTGCTCAAGCACAAGCGCATG
TACTGCCGCGAGTCGCTCACCCCGGTGGAAAAGCGGGTGCTCAAGCGCACCTCCTGGGTG
CGCGAGCTGTGGTTCGCCACCGGCAAGCCGGTCTACCGCTTCGTCACCCGCCGCATCCTG
CATTGGGAAGACAACGAGGGGCAGGGGCCGAAGCCGTGAGCCGTACGCAGGTGGTGACCG
GCCTGCCGAGCGCAGGCAGCATCCTGCGCCCACAGCTGGCTGGCGCCGACTTCGTGCACG
CCTGCCAGGCGACGACCCGTCGTGATGGGCGCTCGGCCTTGCAGGCCTATCGCGACATGG
CGGCGACCATTCCCGGCTGGTTCGATGGGCTGATGGCACTGCGCAATCGCGGCATGCGCC
TGCTCGGCATGAAGCACCTGGGCTCGTTGCGTGCGGTACAGGACATCGCGCAGCCGCGTC
CGGGGCAACGGCTGGGCATCTTCACCCTGCAGTCGCTGGATGACGATGCCATCGTGCTGG
AAGACGACGACCGCCACCTGCGTGTGCAGCTGGCCCTGCAGTGGCAGGGCGATGTGCTGG
AAGTGGCGACGGTGGTGCATACGCACAACGCGTTCGGGCGTGTGTACATGCTGCCGGTCG
CCCCGGTGCATCGGCTGATCGTGCCGCATCTGCTGAGGAAGCAGGTGCAGGCGTACCGGT
AGATCCACGCCATGCGTGGGTGCATTAAGCAATTCAATGGTCGCGTGCAAGTGCCAGATG
ATTGCCGTTGACGACCCCTTCCATCTGTTCGCAGCGCTCGCCTAGAATCAGGAACGAGAG
AGTCGCATGGAAGCAACGTCGCGCCGTCCTGGCGCGGCTACGCGTGCGGACGCGAGGGGA
AAATTGTGAAGCGAGTTGCTGCTTGGCAGTGCCGTGTTGCTACGGCACTGACGCTGTGCG
TGGTCGCAGGTTCGGTCTCGGCAGTCGAGCCCTACCAGGAATACCGCAAGCTCATTGAGT
CCGCCCAGAACCTGACGGCGCTGAAGGATGATCTTTTCGGCGAGAGCGTCAGCCTCTACA
ACGGCAAGACTGAGTTTGCCGTCACCGACGTCAGCCTGCCAGGCAACAACGCCCTGCCGG
TGCAGATGCGGCGCCGGTTCAGTGTCGAGATGGACCTGGTCGGGAGTGGCAGCTTCAACG
CCAGTCTCGATGGTGTGGGCGGCTGGGAGGTCGACACGCCGTACATCACCGGCATGTTCC
CCGGCGCGAGCGCCTGGCTGAACAATCGTTGCAGTGGCGACATGGTGCCTCAGTGGCCCA
TTTCCTTCCGGCTCAACGAAGTCTGGCAGGGCAACATGATCCATGTCCCGGGTGGTGGTG
ATCGCACCATGTTGGGGGCCTGGAACAACACGCCGATGCCGACAGACGGCGTTGCACGCA
AGTGGAGCACCTCGCATCGCGATGCCATCGACTGTATTCCAATGAAGTCGGGTCTGGCTG
GCGAGGGCTATCGGGTCAGGACCACCTCGGGCGAGTCGTACTTCTTCGATACCGCGTTCA
CGCGCTTTGGCGGCACGCTGGAGCGCTCGGGCGGCGAAGGAGACAGGACCAAGATCGCTC
GCACGCGCATCTACCTCATGGCCAGCCGTGTAGAGGACCGGTCGGGCAACTGGGTACAGT
ACGAGTACAACGGCAACGGTCACCCGACCCGGATCTGGTCCAGCGATGGCCGCGAGATCA
CGCTGGCCTACAGCGGCACGCTTCTGGTGTCGGTGACTGCCGCGGGCCGTACCTGGAACT
ATGGCTACGGTCAGGTCGAAGGCCAGAACCGCCTCACCGCAGTTACCCAGCCCGATGGAA
GCACTTGGTCCTACGCCTACTCCAGCGCGCTGCGCGCCTGGGAGAAGGTGAACTGGGACG
GCAACAGCAACGAGACCTGTCAGGAGCAGCCGCCGGAGCGTGACGGTACGCTGGTCATGA
CCATCAAGCATCCGTCCGGTGCGATGGGTGAGTTCCAGTTTTCGAATGGTCGCCAGTACC
GCAGTGGCGTCCATGCCAGCGAGTGCATCCGCCGGATCGCACAGTCGGCGTACTACTACG
AAATCGTCACCCCGTTTTTCTACGACGTAGTCTCGCTGAGAGCCAAGAAGATCTGGGGAC
CGGGCCTGCCGAAGGTGCTGCAGTGGAGCTATGACTATGGCAGCGGCTACGAGCCGCTCT
GGGGCGGCGTGGGCGGTGCAGCCATCTACCCCTGCACGACCTGCAAGAAGGAAAAGCAGG
TCACGATCTCAAATCCCGACGGAACCCGCACGGCCTACCGCTATGGCTCGCAGTACGCGC
TGAATGAAGGGCGGCTGCTGGGTAGCAGCGTCATTGACGCGGCCGGGAATGTGGTCAAGA
GCAGCACCTCGGTCTACATGACCGAAGACGAAGTGAAATCACAGCCATTCGCCCCGCTTC
ACGGGATGATCTACAGTGGCGACGAGCCGAGCACAGCTCAGGTGCGGCCGGTCGTGGCCG
AGGCCATCCAGCAGGATGGCGTGACCTACCAGACCAGCATATTGTTGTTCGATGATCTGG
CTCGCCCGTTGCGTGTCAATAGCGCCAGTCCTTTGGGCAGCCGCACCGATGCCACTCAGT
ATGCGGACGACCGAAGCAGATGGATTCTGGGCGCGATCGCGAAGGTCACCAACGAGAATA
CCGGCGTGGTGGTCGAGCAGACGACGTTCGATGGCCTGATGCGGCCCACGGAAGTGCGTT
CGTATGGGTTGTTGAAGCAGGTACTGGGCTACAACCCTGACGGAACCGTGGCCATGGTGG
ATGACGGTCGTGGCAATCGCACTACGCTTTCCGGCTGGAAGCGCGGCACGCCACAGCAGA
TCCAGTTTGCCGACGGCGCTGTGCAGTCGGCGGTGGTGGACGACAATGGCTGGGTCAGCA
GCGTTACCGATGAGAACGGTGCAACCACCCAGTACGGCTATGACGCAATGGGACGCATGG
CCACCATCGACTGGCCGGCGGGCGACAGTGTGGCTTGGGCACGTACGACACAGAGTTTCA
CCGCCATCAACGGCGACGAGTACGGTATCGGAGCGGGTCATTGGCGGCAGACCGTCGCAA
CCGGAAACGCGCGGCGCAACGTCTATTTCGATGCCTTCTGGCGTCCGCTGCTGACTGAGG
AATATGACGAGTCCTCGCGTGGCGTGACCCAGCGCTACCAGAGGTTTGCCTACGACGAAG
CGGGTCGGCAGGTGTTCGCCTCGCACCCTGGCGAGTCTGCTGTGCTGAGTACAGGTACAT
GGACCGGCTACGACGCGCTGGGGCGACAGACCTCGGTGTCCGTCGACAGCGAGGCCGGTC
TGCTGACATCGCTGACCAGTTATCTGGCGGGTGGCGGCTTGAAAGTGGTCGACCCCAAGG
GCAATACGACGCTGACCACTTTCCAGGCGTTCGGTGCGCCGTCGACGGAATCCCCGGTGT
CGATCATTCACCCGGCGGGCGCGTTCACCGATATCGATCGCGACATCTTCGGCAAGCCGC
GCTCGATCGTGCGCCGCAACCAGGACGGCAGCGCCCGGATTGCCCGCAATTATGTGTATG
ACGGTCATCAGCAGCTCTGCAAGAGTGTGGAGCCGGAGACCGGCGCAACGCTGATGGGTT
ACGACGCAGCGGGCAATCTTGCCTGGAGCGCAGCTGGCCTGGACCTTTCCAGCACCACGG
CATGCGACGCTGATGCTGGACCGGTTGCGGCCCGCAGGATCGTTCGTGGCTACGATGCGC
GCAATCGGCTGTCGACACTTGCGTTCCCGGATGGGAATGGCAACCAGGGCTGGACGTATA
CAAGGGACGGCAAGCCGGCCACGGTGACCACGGCAAACGATGCGGGGACGACGCAGGCGA
TCAACACCTATACCTACAACAAGCGTGGGTTGTTGACGGCCGAAACCTCCAGTGACAGTA
CCCTCGGCATCCAGTCGCTGGGATATGCCTACAACGCCAATGGCGCACTTTCAGGCCTGA
CCTATCCGAGTGGGCGCTTCGTTGACTATGCGCCCAACGCGCTGGGCCAGCCGACCAAGG
CGGGAGGCTACGCCTCAGGGGTGACTTACTACGCCAATGGGGGCATGAAGCAATTCACCT
ATGGCAATGGCATCGTGCACACGATGGCGCAGAACCAGCGCCAGTTGCCTACCCGGGTGG
TCGACAGTGCCGGAGCGCTGGACACGACCTATGAGTACGACGCCAATGGCAACGTCGCGC
GTATCGTCGACAATCTGGACGGGCAGCGCACGCGCACCATGGCCTACGACGGACTGGATC
GTCTGATTCAGGCCACCTCGCCTTCGTTTGGCGGAGATGGCGTGTACCGCTACACCTACG
ATGCTGTGGACAACCTGCGTTCGGCCGCGCTGACCGGTGTCAAGGATCACGTCTATTGGT
ACGACACCCATAACCGGCTTACCAACGTACAGAACAGTGGAGGCGCCACCACTCTGGGCT
TGAGCTACGACGCACAGGGCAACCTCTCCAGCCGCAACGGCGTCGGCTACAGCTTCGACT
TCGGCAATCGCCTGCGCAGTGTGGCCAGCGCGGAGCGATACCGATACGACGCACATGGCC
GGCGCATCCTGTCGGCGGGCGCCAATGACGGTGCCACCATTCGATCGCTGTACGGCAACG
ACGGTGTGCTGCGCCGGCAGGAAAATGCCCGGGAGGGCCGCAATACCGAGTACATCCACC
TCAATGGCAGCCTGGTGGCGCAGGCCATCCAGGTCGTCGCGCCGGTTACGCCGGTCCTGA
CCGCGCCCGCGTTCAGCAACAACGGTGCCTATGCACTGCAGTGGACGGCGGTGTCTTACG
CCAGCCGTTATGAACTGCGAGAGCAGGCAGCTGGCGGAGCTTGGGCCACGATCTACAACG
GCGCCGAACGTAGCTGGAACACGTCCGCGAAGGCGGAAGGAACGTTTGGCTATGCTGTCC
GCGCTTGCCAACAGGACAGCTGCAGTGGCTGGTCGGCGACGGCCAGTGTCGTGGTGCAGC
GTCCTCCTGCGGCAAAGGCTGCTGTAAGCGCGCCCGCAACGGCATTCAATGGCAGCTACA
GCATTACTTGGACGGAAGCGGCGGGCGCGGCAACCTATCGCCTGCAGGAGCAGGTGGGAG
CGGGCGCCTGGCAGACGGTGCAGGAGAGCGCGGCGCGCAGTCTCGCGGTCTCCGGCAAGC
CGGCCGGGACGTATGGGTACCGGGTCTTTGGCTGTAACCCAGCGGGCTGTGGTCCTGAAT
CAGATGTTGCCCGGACCCAGGTGATCTATCCGCCTGCAGCGGCACCTTCGCTCAACGTGC
CGGGGCAGAGTCTCGATGGCAACTATACGATTGCGTGGAGCAGCGTCGACGGCGCATTGC
GCTATGCACTGGAGGAGAGCTTCAACAATGGTGCATGGGCACAGGTTGCCTCACTGGCCA
GCACCAGTCAGGCATTCGGTGGCAAGGGGACTGGCAACTATGCCTACCGCGTCCGGGCCG
GCAACGATGCGGGGTGGGGCGTGTACTCGGCGACGAGTGTTGTTTCAGTGATCCGGCCAC
CGGCACCGCCCAGCCTGAGTGCGCCCGCAGGAACCTCGTCGGGCAGTGTCACGTTGAATT
GGACGGGCGTTGCCATGGCGGCCAGCTACCTGCTGGATGAGAGTGTCAATGGCGGAACCT
GGACGGCGGTCCAGAACGACGGTTCGACCCAGTCGCAGCGCAATGGTCTGGTGTTCGGCA
ACTACGCCTATCGCGTAAGGGCATGCAACATCTCTGGCTGCAGTGACTTCTCCAACACGG
TGGTCGTCGCTTCCAATCCGCCCCCGGGTACGCCGCAGTTCATTCATTCCATCAAGTCGC
AATGGAAGGAAGGGCGCGCCACCAAAATCTCCTGCGAGGTGAAGTGGACCAGCATGCCGG
GTGCAACCAACTACGAGATGATGGCCTACGGCGGAAGGCTCGAGTATTCCGGTCCGGAGA
GCTCAATCGAAGCTCAGGGCGCGGTCTACTGCGCGGAAGTACAGATTGTGCGCGCCTGCA
ATGCCAGCGGTTGTTCAGCCTGGTCCAACCCGTATCCGCAGAGCGTTGTGGATTACGGCG
ACCTGACCAACCCTCGGTGACCTGAAAATGAAGATCAAGAAAATTCTGGTTGGTGTCGCT
GTTCTGTTGGGACTGTTGCTGGGCACAGTGAGTGTTTCGGCGCAGGAGATCGTCCAGTAT
GTGCATACCGACGCGCTGGGTTCCCCGGTTGCCATCTCTGATGCCAACGGCGCGATCGTC
GAGCGCACCGTTTATGAGCCCTATGGTGCGACCGTAGGTGATGCGAAGGGGGATCGCCCG
GGATTCACCGGGCATGTGTCGGACTCGGCGACGGGTCTGACGTACATGCAGCAGCGGTAC
TACGATCCGTTGGTCGGGATATTCCTATCGACAGATCCGGTCGACGTGGGCTTGGACAAC
GGAGCCCTATTTAATCGATACATGTATTCGGCACTGAACCCCTATACTTTCGTTGATCCA
GATGGCCGCTGCACTGGCTCTAGAATCACGAATAGTGACGGTACTTGTAAGAGTACCGGT
GGGAACACGACGGCCACTGGGCCGACATCATCTGACTCCGCGATTCCGAGGGCGCCATCC
TCTGGCTCATCTCCAAGCGTGGCATCTGGCGGAGAATCAAACTCCAACTGGCAAGAGATA
AAGTCGCGTCTTGGCTTGTCGGGAGATTTGACAAAGAATGGAAACATCTTTGACGTCGGT
GCCCTTTTTCATGATATCGCGATACCCGCAATGTACTCGCGGGGCGGCGGAGGGCTGGCT
TCTGTTCCTGCTGCAATTCCAATGCTTGCTCGATTCAATTTTGCGGTACGAGCAGAGCAT
GTATTTAGAAGCGCCGCAGGGCATGTGAATCCCACTACGGTTGCTTCACAAATGAGATTT
GTTGGTCTTTTCCAGCGTGTCAGCTCAAACCCGGCGAACCTAAGGGTGGATGCGGTTGCC
GCGCGGCTAATGACGCAAGATGCAGCCTCTGCCGGTGTCAGTACGTACACTCAGACGATG
AGGGGAGGGGCGCAGGTTTGGGTTCATGTGCGGAATGGTGAGATAGTCAACGCAGGCGTT
AATGCCGCCGGAAAGGTAAGATGATGATTGATTCTGATGAATTGACTGATGTGGCGAAAA
CTCTTGCCTGGTACAAGAGTAATTTCTTCGAGGGCTGTGAAGAGAGCTTTGTTGCGGATT
TTATGGTTTTTTGTTGGCAGGCGGTTGATCCCGGTCGCGTTGCTTCGCTGGATTTAGATG
ATGAAACTGTAGATGCATGCGCCGACATGCTCTCTGAGTTGAAGCTCTTTGTTGATGAGA
GATGCGGGGAATGGGGGGCGCCTGCTTTCTGGAGGCGCTATATCGATTGGGCGGACTACG
CCGCAGATTTTCCGCTTGATGAGTGCAAGCGGTTTATGCGAGAGACTGTTGGTTATCTTG
AGCCTTCATTTTTCGTATTTACGACCACCGGCGGCACTGAGATGAGGTCCGAAGCAATGA
CGATTTTTGCCGAATACTCGCAGTCCCGCAAGGCGCGGGCTGCCTATGTTCGATCGGTAA
TTGAAAGTCGGCTGACGACTGACTCCTTCTATCAGCGATCCCGTTGATTCTCTCTGTCGC
GAGATGCGAGAAACTGCTGCTGCGGTCGTCGTTCGGCTTTGTGGTCAGGGCAAAGCCGAT
ATGTATGCTTCGCGCGGTCGATGTCGCCGGGCATGGCCCGGTCCACAGAGCATCTCGGCG
CTTAACGCTAACGCTTAATGCCTTACGGCGTCGCCGGCACCACCTGCTGGCCAATGAAGT
TGCGCTTGGCGTCGAAGTCGTACGCGATCTGCAGCTGGCCCACATCCGGGCAGGCGTGGC
AGTCGCGCAGCGGCGTGCGGTACAGCAGGCGGACGCCGCCGTTCTCCAGCGGCGTGGCCC
CGGCCGACTGCGCCGGTGCGAACGGCGTGGCCTGCGGGTGGTCCTTCAGCAGGGCCTGCA
CGGCGGGGTCGGCACGCAGGGTGTCGTCCAGCTGCACGGCATCCACATCGATGCGCTTGC
CGGTGGCGTCGACCAGGCGGGTGCCCTCGTTGGTGTTGGCGCGGAACGGATACTCGACCG
TCGCAATGCCCAGGCCTTCGTTCTCGTGCCAGGCCGTCACGTAGGCCAGCTCGCCCCCGG
TGGACAGCTGTTCGGCGGCGGTGATCGCATCGGCGCTGGCGCCGCCGGCGCGCATCGCAT
CGCGCAGGCAATCACGCGTGGCGGCGTTCTCGCCCTGGCGGCAGGCGTTGAGGTCGCCAT
CCCACACCACGGCCTCGCTCCAGCGCAGCTTGCCGTCGGCGGCGGCCTTCTCCGCGCTGG
GCGTGTCACCGGCAGGTGGCTCCTTGCCCGGTTCCGGCGAACGGCCCTGGCAGGCGGTCA
GCAGGGCAAGCCCCAGGGCAGGCAGCAACAGGCGGGAACGGCGCATGGCGTGGACCTCGT
GCGTTGTCTGGAGGCCCAAGTATCGTCAAGGCCGGGTGAACTCCACGTCGGCGCGGCATA
CTAGCGGCTCATTGCATACGCTGGAGTGTGGGACGTGGGCAGTCTGCAGGGCAAAACGCT
TTTCATCACCGGTGCCTCGCGTGGCATCGGCCTGGCCATCGCACTGCGCGCTGCGCGCGA
CGGCGCCAACGTGGCCATTGCGGCCAAGTCGTCGGTGCCGAATCCGAAGCTGCCGGGCAC
CATCCATACCGCGGCCGAAGCGGTGACGGCGGCAGGCGGGCAGGGCCTGGCCCTGAAGTG
CGACATCCGCGAGGAGGAGCAGGTACACGCCGCAGTTGCGGCCACGGTCGATACCTTCGG
TGGCATCGACATCCTGGTCAACAATGCCAGCGCGATCTGGCTGCGTGGCACGCTGGATAC
GCCGATGAAGCGCTTCGACCTGATGCAGCAGGTCAATTCGCGCGGCAGCTTCCTGTGCGC
GCAGGCCTGCCTGCCGTACCTGCTGCAGGCGCCGAACCCGCACATCCTCACTCTCGCGCC
GCCGCCAAGCCTGGAACCGCAGTGGTGGGGCGCGCATACCGGCTACACGCTGGCGAAGAT
GGGCATGAGCTTCGTCACGCTCGGCCTGGCCGCGGAATTCGGCCCGCAGGGTGTGGCGGT
GAACGCGCTGTGGCCGCGCACGGTGATCGCCACCGATGCGATCAACATGATTCCGGGCGT
CGATGCGGCCGGCTGCCGCACGCCGCAGATCATGGCCGATGCTGCGCACGCGGTGCTGGT
GCGCGAGGCGGCGGGTTTCCACGGCCAGTTCCTGATCGACGATGACGTGCTGGCACAGGC
GGGTATCACCGATCTGTCCGGCTATGCGGTGGATCCATCGCGTCCGTTGTTGCCGGATCT
GTTCCTGGAGTGATCGCGCGTCGCCGGCAGAGGCCGAGGGCTGCGACCTTCGGCCTGCTG
CGCTAGAATGCGCGGCTGTAATCGTTTTCAACAAGGACGTGAACCCATGTCACGCACTCT
TTCCGTCGCGGCGCTGGCCGCTTCGCTGTCGATTGTCCTGGCTGCCTGCGGCGGCAAGGC
ACCCGCAACCACTGGCGACGCCGGCCCTTCCAGCACGCCCGACGCCAGCGCGGCGCCGTC
CGACGCACAGCAGCAATTGACCGCCAAGCTCAACGCCTACATCGGCTGCTTCAACACGCT
TGATTCGAAGACCCACGGCAGCATCGAGTCCTATACGCGCTGGATCAAGGACGTCGAGGC
CGGCCCGAGCGGGCGCGAGACCCAGGTGTACGGTCCGTTCGAGATCAGCGATTACGACAT
GAAGCAGTGCGATGGCCCCGTGACCGAGGCGATGGCTGCCAAGCCGGCGCTGGCTGAGCT
CGATGCCGCTGCTGGCCATTACCAGCAGGCGCTGAAGGCACTGGTGCCGCTCAGCAAGGA
CGCGCACGACTATTACGATCGCCAGGACTACGAAGACGACCAGTTCGCCAAGGGAAAGCA
GCTGCACGCGCCCTTGATGGCCGCCTTCAAGGAGTTCGTGACTGCCAGCGAAACGTTCAA
CGCCGAGCTGGAGCGCCAGAACGACGCCGCCCAGCGCGAGCAGCTCAAGGTATTGGAACA
GGCCGAGGGACGCACGCGCGAGTACTACCGTCTGGCAATGATGCTGGAAGCCAAGGCCAT
CATGGATCTGATGAGTGAGGATGACTTCGATCAGGCCAAGGCGCGCGAGCGCCTGGATGC
GTTCAACCGCATTTCCGACGAAGCGCATGCGAAGGTGGCTGATCAGGAGCCGGGCAAGCT
GGACTGGAACAGCTTCGAGCGTGAAGCCGAGAACTTCCGTCGCGAAGGCAAGGAGCGGCT
GCAGCGCGTCGGCGAGAAAAAGCCTTACAGCGATTTCGAACGACGCATGCTGGATTCGCC
CTCGATGGCGCCGCGTGGCTCCGCCAACAAGCTGATGCAGGAATACAACGCGCTGGTTTT
CCAGAGCAACCGCCAGTAGCGAAGCTCAACGTTATTTTTGTCGCGATCGAGCAGGATGAT
TGCGACATGACGCGCCCCGCAGCCCCGAATGCCAGCACCTTCCCGAGGTGCTGGAGCGCG
CGCCCGCGCCATGCATGAAGATGCCTGCAGTTTTCACTGGTGCAAGGAACTGATTTGAAC
GCATCCACACGCCTGATTCCCGTTCTCCTGCTTGGCGCGCTGGCCGGCTGCAACAACCCG
GCGGGGCTGGCGGTCGCCGACCCCGGGCTGGGGAAGGTGAACGCCTACATCGAGTGTTAC
AACGGCGTTGAACAGCCCATCCGCGAGGGTTTCCAGACCTATACGGGCTGGATGAAGGAT
CCCGAGGCCGGCCCGACCGGCAAGGAAGCGCAGCCGCGTTCACCCGGCAAGCTGTTGTCG
CACCGGGTCGACCATTGCGGCCAGCCGCTGACCGATGCGCTGGCAAAGACCCCTGCCACG
CCGCTGGATGCACCAGCGCGACAGTACCAGCGGGCATTCCAGGCACTGAACACCCTGATC
GAGCGTGCCGATGGGTACTTCACCCGCGAGGACTATCGTCGCGATGGTGGCGAAGGGATG
CGCAGCCAGCATACCCCGCTGATGCAGGCCTATGCTGATTTCTTCAAGGCCAGCGAAGCG
ATGGATGCTGCGCTGGAAAAGAACGAGAACGATCGCCGCGCCGCCCAGCTGAAGCAGATC
GAGGAAAGCGAAGGCCGCTCGCTGGCCTATTACCACCTGCGCCTTGTCGGCGATGGCAAG
CAGCTGGCGATGGCGTTCCAGAGCGACGCACCGGACGTTGCGGCGTTGCGCGGCGAGCTG
GCCGACTATCAGGCGCTGGTGACGGAAATCCAGAACAGTGGTGTCGGCAAGGACGACCCG
ATGTGGGGTCATGTGCAGCGTTCGGCCGACAAGCTGGTGCGTACCGCCGGTCGCGGTGTC
GAACGTCTGGAGCAGGGCAAGCCGATCACCGCCGATGCGTTGGCCGCCGAGCGCAAGGCG
TCGGGCAGCTGGCTCACCACCGATCCTGAGGGCGCGCAGTCGACGATCCTGGATGCCTAC
AACGACCTGGTGACCACCAGCAACCGCATGCGTTGAGGAGGATCCACGCATGGCGTGGAG
CTACCGAGGGTAGTGCCGGGTCACGCCCGGCACGCACCCTGCGGGTTTGGTAGTGCCGGC
CGCTGGCCGGCATGTGCCTCAATGGCTGAATGCATCCGGTAGTTCACCCCCGCACTTGCG
GCAATGCCGGGCATCCGGCTCGTGGCCTTCCAGCCCGCAGTGCGGGCAGCCACGCGCATC
ACGGCGCGCGGCCAGCTCGGCTTCACGCATGGTGCTGGCCAGCTCCGCGGTGTAGATGCC
GGTGGGCACGGCGATGATGCTGTAGCCGATCAGGATCAGCACCGACGTGACGAAGCGGCC
AAGCACGGTCTGCGGCACGATGTCGCCGAAGCCGACCGTGGCCATGGTCACCACCGCCCA
GTACATGCTGGCCGGGATGTTGGTGAAGCCGTGTTCGGGGCCCTCGATCACGTACATCAG
CGCGCCGGCGATGATGGTGATGGTGATCACCGTGAACAGGAACACCAGCACCTTGCGCCT
GCTGCGCCACAGCGACGTCATCAGCACGCCGCTTTCCTCGATGTAGCGGGTCAGCTTGAG
GATGCGGAACACGCGCAGGATGCGCAGCGCGCGTACCACCAGCAGGCTCTGCGCGCCAGG
AATGAACATCGACAGGTAGGCGGGCAGGATCGACAGCAGGTCGATGATGCCCCAGATGCT
CACCGCGTAACGCAGCGGGCGCTTGACCACGGCCAGCCGCAGCAGGTACTCGGCGGTGAA
GATGATCGTGAAAGCCCATTCCAGGATGTACAGGCCGGTGGACCATTCGGCATGCAGGTG
CTGCACGCTGTCGATCATCACCACCAGGATGCTGGCGACGATCGCCACTACCAGGATCAG
GTCGAAATTGCGCGAGGGCCGCGAGTCGTGGCGGTAGATGATGTCGAACCACCGGCGGCG
CCAGCCGGTCTCGGTGGCGGGGTTCAGCTGGGGGGCAGAAAACGGTCGCATGGGCGCATT
GTGCCGCAGGGGTTCCGGCGCGAGAATGGGGATTCCTGAACCCTGCCGACTGCCATGACC
GCCGCTACCGATCCGCTGATCTCCCTTTCGCACTATTACCTGCCGGTCTACAAGCCCCGC
CAGGTGGTACTGGAGCGAGGCCAGGGCGCCCGCGTGTGGGACAGCCAGGGCCGTGAGTTC
ATCGACCTGGCTGCCGGCATCGCCGTGTGCGGGCTGGGCCACAACGATCCGGACCTGGTG
GCCGCACTGGTCGAGCAGGCCGGCAAGCTCTGGCACACCAGCAACGTGTTCTACAGTGCG
CCGCCGCTGCACCTGGCCGAGGAGCTGGTGAAGGCCAGCCGCTTCGCCGAGCGCGTGTTC
CTGTGCAACTCCGGCGCCGAAGCCAACGAAGTGGCGATCAAGATGGTCCGCAAGTGGGCC
TCCAGCCAGGGCCGCCCGGCCGACAAGCGGGTGATCATCACCTTCCGTGGCAGTTTCCAC
GGCCGCACCCTGGGCGCGGTGACCGCCACTGCCCAGCCGAAGTACCAGGAAGGCTACGAG
CCGCTGCCCGGCGGCTTCCGCTACATCGATTTCAACGATGAAGTACAGCTGGAAACCGCG
ATGGCCGCCGGCGACGTGGCGGCGGTGATGCTGGAGCCGATCCAGGGCGAGGGCGGCGTG
ATGCCGGCCAAGTCCGGTTTCCTCAAGCGCGTGCGCGAACTGTGCGACCAGCACAACGCA
CTGCTGGTGCTGGATGAGATCCAGGCCGGCATGGGCCGCACCGGCACGCTGTTCGCGCAC
TGGCAGGACGACGTGGTGCCGGACATGGTTACCCTGGCCAAGGCACTCGGTGGCGGCTTC
CCGATCGGCGCGATGCTGGCCGGCCCGAAGGTGGCCGAGACCATGCAGTTCGGCGCGCAC
GGCACCACCTTTGGTGGCAACCCGCTGGCTGCTGCGGTGGCCCGCGTGGCGCTGCGCAAG
CTGGCCTCGGCGGAGATCGCCGCCAACGTCAGCCGCCAGTCCAAGGCGCTGCGCGATGGC
TTCGCCCGCATCAACGACGAGTTCGGTGTGTTCAGCGACGTGCGTGGTCGTGGCCTGATG
CTGGGCGCGGTGCTGAGCAAGGACTTCGCCGGCCAGGCCGGTGCGATCCTCGACCACGCC
GCCGAGCAGGGCCTGCTGACCCTGCAGGCCGGCCCGGACGTGCTGCGCTTCGTGCCGTCG
CTGAACATCACCGACGAAGAAGTGGCCGAAGGCCTGAAGCGCCTGCGCGCGGCGATTGCC
GCGTTCATCGCCGCGCGCTGAGGCCATCATGCCGGGGTCGGACCCCTCTCCTGCGGAGAG
GGCTCTGACCCCGTTGCTGAGGAATGCCCGTAGAGCCGAGCCCATGCTCGGTTCATCGCG
ATGCCAGGCCACAGCAGCCGAGCATGGGCTCGGCTCTACAGTAGTTCACGCAATCCGGTA
GCGCTTCAACACCTTGCCCAATCCCCGGCCATCGCGCACGGTTTCCGCGTGCAGGCCGGC
AGCGCGCGCGCCACGCACATTGGCGAACAGGTCATCGACGAACAGCGTGCGCGAAGGTGC
CACGCCCAGCGCTTCCAGCGTGCGCAGAAACACCGCCGGCGCAGGTTTGCGCAGGCCGAA
ATCCGCACTGCAGAACACGCGCGCCTGCAGGGCAGGAAACAGTTCCGGCAGCAGGGTGGG
CAATGCCTGCTGCATCAGCGCGCCGTTGTTGGTCAGCACCGCGATTGGCAGTTGCAGGGC
CTGCAATCGTTGCAACACGGCCGCCTGAGGATGGCTGGCGGCCCGTCGCGCCGCGGTCCA
TGCAGCCACATCGACAGTCGTGCCCAGAAGCTCTCCCAGCTGCGCCAGATAGGCCGGGCC
ATCCAGCGTGCCATTGTCATGCGCTGCTTCCAGACCGCTGTCGTACAGCGCGGCCTGTAC
GGCGTGCGTCGGAACCTGCAGTGTCCGGGCCAGATGCAGCACGCGTTGCCCGCGCTGGTA
CTGCACCAGCACGCCATCCACATCCAGCAGCAACAGGTCGATCCGCATCGGCTGAGCATG
CCATTGCGATGAGTGCGCGGGAAACCCTGGAGCTGGCATGCGACAGACGGTCGCAGACGG
CGCCGCAGGGGGCTGCCTAGAATGGCGCTTGAATCCGCAGGAGATGCAATGATGAAGGCT
TGGAGGGTGGCAGTGGGACTGGGTGCGCTGATGCTGGCGCCGTCGGCGATGGCGCGGGTG
TGTGCGGTGAGCATCGACAGCACCGACCAGATGAGCTTCAGCAGCCGCGAGATCAAGGTT
GCCGCTGATTGCACCGCCGTGGACCTGACTCTGCGCCATACCGGCAAGCTGGCGGTCACC
GCGATGGGCCACAACTGGGTGCTCACCCGCAGCGCTGATTACCAGCCGGTGGCGATGGCG
GGCATGCGCATGACCCTGGCTGACAGCTACCTGCCGAAGGCCGACAAGCGCGTGCTGGCG
CACACCAAGGTGATCGGCGGCGGCGAGACCACGCGCGTGCGTTTCTCTACCCAGGGCCTG
CAGAAAGGTGGCGACTACACCTTCTTCTGTTCGTTCCCCGGCCACTTCGCGATGATGAAG
GGCAAGTTCCTCTTCGGTTAGAAAAAAAGGGGACGGAGGGGATTAAGTCGTTTGTGCACA
AACGACTTAATCCCCTCCGTCCCCTTTTTGCGATCAGCCCTTGGTGGCCTTGAACGCCAC
GCGTGCAGCGGCGAGGGTGGCCTCGATCACCGCATCGTCGTGCGCGCTGGACAGGAAACC
GGCTTCGTACGCCGACGGCGCCAGGAACACGCCCTGGTCCAGCATCGCATGGAAGAAGCG
GTTGAACGCCGGGATGTCACAGGCAGTGGCCTGCGCATAGGTCTCCACCTTCTCGCTGGT
GAAGAACAGCCCGAACATCGCGCCCACGCGGGTGGTGGTCACGGCCACGCCGGCTTCGGC
GGCGGCCGCTTCCAGGCCGGCACACAGGCGCGCGGTGCGCTCGGCCAGGTCGGCGTGGAA
GCCCGGCTGCTGGATCAGTTCCAGCATCGCCAGACCGGCGGCCATCGCCACCGGGTTGCC
GCTCAGCGTACCTGCCTGGTAGATCGGGCCGGCCGGGGCGATCTGCTGCATCAGCTCGCG
GCGGCCGCCGTAGGCCCCGACCGGCATGCCGCCGCCAATGATCTTGCCGAAGGTGGTCAG
GTCCGGGGTGATGCCGTAGTGCGCCTGCGCACCGCCGAGGGCGACGCGGAAGCCGGTCAT
CACCTCGTCGAAGATCAGCAGCGCGCCATGCTTCGTGCACAGTTCGCGCAGGTGCTGCAG
GTAGCCCTCGCGCGGCGGGATGCAGTTGGCGTTGCCGACCACCGGCTCGATGATCAGGCC
GGCAATGTCGTCACCCTGCTGCGCGAACAGCGCAGTGGCCGCTTCGAAATCGTTGTAGGG
CAGGGTCAGGGTCAGTTCGCTCAGGCCGGCAGGGACGCCCGGCGAGGTCGGCACGCCCAG
GGTCAGCATGCCGCTGCCGGCCTTGACCAGGAACGAGTCGCCATGGCCGTGATAGCAGCC
TTCGAACTTCACGATGCGGTTGCGGCCGGTCGCACCACGCGCCAGGCGGATCGCCGACAG
CGTGGCCTCGGTGCCGGAGTTGACCATGCGCACCATCTCGCACGACGGCACCAGGCGGGT
GATGGTCTCGGCCATGGTCACTTCGGCTGCGCACGGCGCGCCGAAGGACAGGCCGTTGTC
GATCGCCTTCTTCACCGCCTGGCGCACGGCCGGGTGGTTGTGGCCGACGATCATCGGGCC
CCAGGAACCGACGTAGTCGATGTAGCGGTTGCCGTCGACGTCGTACAGGTAGGCGCCGTC
GGCTCGCTCGACGAAGAACGGTTCGCCACCGACCGATTTGAACGCGCGTACCGGCGAATT
GACGCCGCCCGGCAGCAGTTGCTGGGCGCGGGAGAACAGGGCGTGGGACTGGTCGTGGTT
CATGGGGCTTTCCTGGGCGTTACGCGAACTGGGCGAGGTAGGCGCGCTGGGTCGCGACCG
GGTCTTCGGCGGCGAACACGCTGCTGACCACGGCGACCAGATCGGCGCCGGCGTCGATGA
TGGGACCGACATTGTCCGGCGTCAGGCCGCCGATCGCCACCCGCGGCACGCCCAGTGCGG
CGCTTTGCCGCAGCAGGTCGGTATGCGCGCGGCTGCTGGTGACCTTGGTCGTGGTCGGGA
AGAACGCGCCGAAGGCCACGTAGCTGGCGCCGGCGGCCACGGCCTTCTCTGCATTGGCAA
GCTGGTCGTAGCAGGAGGCGCCGATGATGGCCTCGGCACCGAGCAGGGCGCGTGCGCTGG
GGATGTCACCGTCGGTGCCGCCGAGGTGCACCCCCGCCGCGCCAACGGCTTTGGCCAGCG
CCGGGTCGTCGTTGACGATCAGCGGCACGCCGTGTTCCGCGCACAGCGCCTGCAGGGCGG
TGGCCTGCTCCCGCCGCAGCGCGTCACTGGCGGTCTTGTTGCGGTACTGCAGCCAGGTGG
CGCCAGCGGCCAGCAGCGGCGCGGTACGGGCCAGCAGGCATGCGGTATCGGGCTCGTCCG
GGGTGATCAGGTAGACGCCGCGGGGCGCCGGGGAAGCAGAAGTCATCGATGGCTACCGGT
GAGTGGACCGCGATGGGACAATGGCGGCCCGTGAATCCAGCCCTGATTATCCGATGAGCG
ATGCCACCCCCACCACCTTGCGCACCTGGATGTGCGTGGTCTGCGGCTTCCTGTACAACG
AAGCGGAGGGCCTGCCGGAGGAGGGCATCGCGCCGGGGACGCGCTGGGAGGACATTCCGG
AGACCTGGAACTGCCCGGACTGCGGGGTCACCAAGGCCGATTTCGAGATGGTCGAGGTCG
ATTGATGAGGGTAGGTGTGGACTGTTGGTCCACACCCCGGCACCCTCAATGCAGCCGCGG
CATCGGTCCGCCGAGGTCGATCAGCTTCTCGCGCAGCCACTGCGCATCACTGGCTTCCGG
GTTGCGCTTCAGGTACTGCCCCAGGTCGTGGCGGGCACCGGCCAGGTACTCCAGTTGCAG
GTAGGCCAGGCCGCGGTCACGCAGCGCATCGTCCTGCTCCGGGGCGAGCTTCAGCAGGCG
GTCGGCACTGCGCGCGGCGCGGTCCCATTCGCCGGCCTCGGCATACACGCCGTGCAGGTT
GCGCAGCATGCGCATCAGGATCGCGCGCGCCGGCGCCGGGTCCAGAATCTGCGCCAGCAC
CTGGTCGTCGGGCATCTGCCCGCCCAGGTGTGACTTGGCGCGTTCGCGCAGTTCGTCCAC
GTCCAGCGGGCGACCACCATTGAACGGGTCCATCACCAGCACGCCGTCGTCCACCGGCAG
GCGCACCAGGAAGTGGCCGGGGAAGGACACGCCGTCGAGCGGAATGCCCAGCCGCCGCGC
GACTTCCATCTGCACCAGCGCCAGCGAGATCGGGTTGCCCAGCCGGCGCTCGAATACCTG
GTTGAGGTAGCTGTTGCGCGGGTCGTAATACTCGTCGTGGTCGCCGCTGTAGCCCAGCTC
GTCGAACAGGTGGCGGTTGATCGCCGCCATCTTCAATGGACTGTTGTCGATGCTCTCCAC
TTCCGAGCGGAGGTGGTCGACGTGGCTCTGGATCAGCGCATCGTAGGTCGACGGCTGCAG
ATCGGGGTATTCATCGCGCGCGATCAGCAGCGCGGTCGGCAACAGTGGCAGCGCCTCGTC
TTCGAGGTCGGCCAGTGCATCCCAGTCGGGGAGTGTGATCCGGTCCTGCATGGCCACAGA
CTGGCGTCATTCGCTGGCCGTTTCAAGCGGTGCCGCGTGAAAAATGCAGGGGTCAGATCC
CTTTCGCACGCGAAAGGGATCTGACCCCTGCAGGGTTGCCGGCCAGCGGCCGGCACTACT
GCGGGTGCCGGGCGCAGCCCGGCCGTACCTTACTTTTCGATGCCCGGGCCGAATTTCAGC
TCCGTGCCGTCCTTCAACTGCAGCTTCTCGGCCTGGCCGGCGTTGAGTTCCAGCACGTAG
CGCGCCGGGCCACCGCTGGGGTAGGGCGGGCACATGTCGCCGGCCGAGCACGGCGGTACG
TCGCGCTGCTGGCTGACCAGCCTGCGCTGGCTGTCGAAGTACAGGATGTCCAGCGCGATC
CTGGTGTTCTTCATCCAGTACGCCTGCATTTCTTCGCGGTCGTGGATGAACAGCATGCCG
TGGTCGGCCGCCATCTGGTCGCGGAACATCAGCCCGCGCGCGCGGGTTTCGTCATTGGTG
GCCAGCTCCACCTGGTAGCGGGCGCCATCCAGTTCGACCCAATGGCGGGCCGCGTCGGTG
GCACAGCCGGCCAGGGCCAGCAGCGGAAGCATCAGCAGCGAACGCAACAGCGACATCGTC
AGGATCCTTCGGAAGGGTCAGAGCACGACCGGCGGCTCGCCGCCGACGATCACCACGTCG
GCGCGACGGCGCGCGAACAGGCCCACGCAGACCACGCCCGGCAGTTGGTTGAGCTCGCGC
TCCAGCTTTTCCGGATCGGTGATCTGCAGGTTGTGGATGTCCAGGATCTGGTTGCCATTG
TCGGTGACCACGCCTTCGCGCCAGGTCGGCTGGCCGCCGGTCATGTCGCGGATCTGCCGG
GCGACCAGGCTGCGCGCCATCGGGATCACTTCCACCGGCAGCGGGAACCTGCCCAGCACC
GGCACCTGCTTGCTCGGGTCGACGATGCAGATGAAGCGCTCGCTGGCCTCGGCGATGATC
TTCTCGCGGGTCAGTGCGGCGCCGCCGCCCTTGATCAGGCACTTGTTCGGATCGCACTCA
TCGGCGCCGTCCACGTACAGCGACAGGTTGCCGCTGTGGTTCAGCTCGATCACTTCGATG
CCGTGCTGCTTCAGGCGCGCGGTGCTCTGCTCGGAGCTGGACACGGCGCCCTTGATGCGG
TGCTGGATGCGGGCCAGGGCATCGATGAAATAGGCCACGGTGGAACCGGTGCCGACACCG
ACGATCATGCCGTCTTCGACGTATTCGATGGCTTTCTCGGCGGCCAGGCGCTTGGCTTCG
GACATGGGAGAACTCTCAGGCAGGGAATCAGGATTTCTTTTCCAGCGACAGCAGCAGCTT
CCACTGCGCGGCGGTCACCGGGAACACCGACAGGCGGTTGCCCTTGGCAACCAGCGGGAA
GCCTTCGCCCAGTTCCTCGGCGTGCAGCTTGATCTCGTCCAGCGCGATCACCTGCTTCAG
CTTGCGGTCGAAGGCCACGTCCACCAGCATCCAGCGCGGGTTCTCGCGCGTGCTCTTGGG
GTCGTAGTAGTCGGATTTTGGATCGAACTGGGTGTCGTCCGGATAGGCGGTGCTGGCCAC
CGTGGCCAGGCCGACGATGCCCGGCACCTTGGTATTGGAGTGGTAGAACAGGATGCCGTC
GCCCACCTGCATGCCATCGCGCATGAAGTTGCGCGCCTGGTAGTTGCGCACCCCGTTCCA
GGGTTCGACCTTGACCTTGGCCAGGTCATCGATGGAGAAGGCGTCCGGTTCGGACTTCAT
CAGCCAGTAGCGCTTGCGGGCGGTCATGCGTTCACGGGGGCAGCGGAGGGGAACAGGGTG
CCGTCTTCGGTGCAGATCGCATCCACCGGCACGTCCCACGACGCCACCGGCAAGGACTCG
ACCTGCTGCACCGCGAACGCAGCACCGACCAGCCAGGGCGGCGCCGGCCGGTCTTGGCGG
AAGGCGAAGCTGCGATCATACCAGCCGCCCCCCATGCCCAGCCGCCGGCACTGTGCGTCG
AAGCCCACCAGCGGGGCCACCACCAGCGCCATCTGCGCCGGTTCCAGCGTATCGTCCAGC
GCTACGTCCGGTTCGGGAATGCCGTAGCGGTTGCTGGTCAGCGCCTGCCCCGGCCGCCAC
GGCGCGAAGCGCAGCACCTCGCCGGCCAGCACCGGCAGGCAGTAGGTGAGGCCTTCGGGC
AGTTGCAGCTGCCAGCGGTGCAGGGCGATTTCGCCATCCAGCGCCCAGTAGCCGGCCACG
GCGCCTTCGCGTGGGGCGAACGGCAGGGCGAGCAGGGCATCGGCAAGGGATTCGGCGGCA
GCAATGCGCTCACCGGCGGAAAGGTCGCGGCGGCGTTGCCGCAGGTCGTGGCGCAGGGCC
TGGCGCGGGTCGGTCATGGCAGCGTGCGGCAAGGATCAGCCGCCATTGTGCCGGAAAGAA
CAAGGGCGACGCCCGAAGACGCCGCCCTTGCTGGAATATTGCATTCTCCGCAATGTCGAT
GCATGCGAAACGACCTTGAACCCGGGGGCTCAAGTGGGAACGCTGGAGAACCATCGGGCT
TCCCGCTACAAGGCGGACCTGCACTCCCGGCGCTGTCGCGCTCCCGGTGTCGTTCTTAAG
GGACAAGGCGAATGTTTGCACATGCCGTCGAGTACCGCAGAGAACGCGTGGCCATTATAG
CCAGCGTGCAGGATCTGGATAGGCCGTTCGTCGGCAACAGTCCGTGCCAATTCAGATATG
CGAAAAGGGGACGGAGGGGATTAAGACGTTTCCGGCACGGATGGGGCGAATGCGCCTTAA
TCCCCTCCGTCCCCTTTTTCTAGGGGGTGCCGTCGATCGCGCGGTCGAGGCGCCTGTTCA
GGTCGGCCAGCGTCTGCTGCAGGGCCACGGCCTGGCGGGCGTTCTCGTCGCGCAGCAGCT
GCAGTTCGTGGGCCAGGTTCAGTGCGGCCAGCACGGCGACGCGGTCGACGGCGGCCATGC
GGTTGCTGCCGCGGATTTCGCGCATGCGCGCATCGAGCAGGCGCGCGGCGGCCATCAGGC
TGTCGCGTTCATCGCCGCCGACACCCACCGTGTATTCACGATCGAGGATGCGGACACTGA
CCGGTTCGGCGCTCATGTGTGCTGCTCCAGGGATTTGAGCCGGCTGATCATTGCTTCCAC
CCGCGAGCGTGCCTGCTCGTTCTTGGCCAGCAGCGTGGAACGCTCGGCCACCAGCTGTTC
CTGCTGGTGGCGCAGGCTGCGGTTCTCCTCGGCCAGGCGCTGGTTGCGTTCGAGCAACGC
TTCCACGCGGGCGGCGAAGTCCTGCAGCTGGGCAAGGGGATCGGCGGGTTCCATGCGGGC
ACGATAGGCAAGCCGGGCAAGGGCGGTCAAGCGTTGTCGCAGCAAGGCCTGGCGGCCGCA
GAGAGGACGCCGCCGGGTTGCTACACTACGGGGTCTCACGGGCGCGCGCGTGCGCGCCCC
GGGTTTCCTTTCCGAACGAGCCGCACGATGACCGAACTTCCCTCCGTCGACGACGTTACC
CGCGCCAGCCAGGAACTGGGCCTGGGCGCTACCGCTGCCGAGCTGCACGGTGCGCTGTGT
GGCTGGCTGGCCGCCGGTGGCGCCCCCGGCAACGACTGGCCGGCACGGGTGCTGGCCGAC
GACAACCTGCCGCCGGTGGCTGCCGACAGCGTGCTGGGGCAGCTGCTGCAGGCGACCATC
AAGCAGCTGGAAGACCGCGACTTCGCCTTCGAACTGCTGCTGACAGACGGCGACGATGTG
TCCGCGCAGGCCGATGCCATGTTCAGCTGGACCCGCTCGTTCCTGGGTGGTTTCGGCCTG
GGCAGCGGCGGCCGTCGCCCGACCTTGTCCGAAGAGGGTGAAGAAGCGCTGACCGACATG
GCCAGCCTGGCACGCGCCTCCAGCGAGGATTTCGAAGCGGGTGGCGATGATGACGACGAA
GCCCTGTCGGAGATCGAGGAGTTCATCCGCGTGGCGGTACTGCTGCTGCACGGTGACGTG
GTGCTGGCCTCGCGCCATCGGCAGCGCCTGAACTGATGGACATCAAGCAGCGCACCGGCA
TCGCGGCCGGCGAATACAAGCGTCGGCGCCGCCAGCTGATGGACATGGCCGGCGAGGACG
CGATCCTGGTGCTGCCGGCCGCGGCCGAGAAGGTGCGCAGCCTCGATACCCATTACCCGT
TCCGCCAGGACTCGGACTTCCGGTACCTGAGCGGTTTCCCGGAGCCGGAGGCGGTATTGG
TGCTGATCCCGGGCCGGCGCCACGGCGAGGCCATCCTGTTCTGCCGCGAACGTGATGCCG
AGCGCGAAGCCTGGGACGGCAGCCGTGCCGGCCAGGAAGGCGCGGTGGCGCAGTACGGCA
TGGACGATGCGTACCCGATCGATGATCTGGACGACATCCTGCCGGGCCTGTTGGAAGGCC
GTTCGCGCGTCTACTACCACTTCGGTCGCGACGCCGATTTCGACCTGAAGCTGATCGGCT
GGGTCAACCGCGTGCGTTCGCAGGTGCGCCACGGCGCGCAGCCGCCGCATGAATTCCTTG
AACTGGGCCATCTGCTGCACGAGCAGCGCCTGTTCAAGTCCGGCGCGGAAGTGGCGCTGA
TGCACCACGCTGCGCAGATCAGCGTGCGTGCGCATCTGGCGGCGATGAAGGCTGCCAGGG
CCGGCATCCACGAATACGAGCTGCAGGCCGAGCTGGAACGCGTGTTCCGCGCCAGCGATG
CAGTGCCGGCGTATTGCAGCATCGTCGGTGCGGGCCGCAACGGTTGCATCCTGCATTACC
GGGACAACAACGCGCGTTCGCGCGACGGCGAGCTGGTGCTGATCGACGCCGGTGCCGAGT
ACCGTGGCTACGCCAGCGACATCACCCGCACGTTTCCGGTGAATGGCCGCTTCAGCGCCG
AGCAGCGTGCACTGCACGACCTGGTCGGCGATGCACAGGCCGCCGCGCTGGCCCAGGCCA
GGCCGGGCGTGCCGTACGAGGCCGGTCACCTGGCCGCGGTGCAGACCCTGACCGAGGGCC
TGCTGCGGCTGGGCCTGCTGAAGGGGACGCTGGAAAAGAACCTGTCCGAAGGCCTGTACC
AGCGTTTCTACCGGCACAAGACCGGGCACTGGATCGGGCTGGACGTGCACGATGTGGGCG
ATTACCGCCTGGCGGGCGATTCGCGGCTGCTGGAGCCGGGCATGGCATTCACCATCGAGC
CGGGGCTGTACATCGGCGTGGACGATACGACGGTGGAACCGCGCTGGCGCGGCATCGGCA
TCCGTACCGAGGATGATGTGCTGATCACCGACGACGGTCATCGCGTGCTGACCGAAGGTC
TGGCGCGCAGCGCCGACGAGATTGAAGCGGTGATGGCGGGGTAAGGGGTGTTCTGCAGGG
CTTGCAGCCCTGCACCCGCAGAGGCAACAGCAAGAGCAACAGCAACAGCAACAGCAACAG
CAACAGCAACAGCGCGCATTCCGTGGGATGGCGGGGCACTGTGGGTGTGCGGGGACGCCG
TGAACCCATCCATGGGGGCTTGGTCGCGGCATCCATGCCGCTCACACCCCGCAAACCCAC
AGTACCCCGCCTTCGACAGGTTCACGCGGCTGTTGGCAACCGCGGTTATTGGCACGCGCG
GCTGTTGGTAGGTGTCGACCTTGGTCGACACGGAGCGAGCGCAGCGAGCGACCCGCTTCT
GCTTTTCTTTCTTCTTTTTCCGTGGTTGGACGCAGCAGAAAACTGTCAAAGGACGGGCGG
GGTGGGTTTGCAGGACCGTTGGCGCCATGGATGGCGCCATCGAGCCCCCATGGATGGGTT
TACGGCGTGTCCTGCAAACCCACCCCGCCCGGCCAAGCGCGGCCTTTGATATCAGCGCCC
AACCACGAGGGGCTCAGCCGTTGGCCGCCGCAAACGCCGGCCGCGTCAGGTTGTCCGCCT
CGCCCTCGGTGCACAGCACTTCGTCTTCAATGCGGATGCCACCATACGGACGGAAGAAAT
CCACGCGGTCCCAGTTGATCGCATCACCATGGCCGGCATCCTTCACTTCGTTCAACAGCA
TGTCGATGAAGTACAGGCCCGGTTCAATGGTCACCACCATGCCCGGTTCCAGTACGCGGG
TCAGGCGCAGGTACGGGTGGCCCGCCGGGCGCTCGATGCGGCCGCCCTCGTCGCTGGCCG
CGAAACCGGCCACGTCGTGGACCTGCAGGCCGATCAGGTGGCCGATGCCATGCGGGAAGA
ACGCGGCGCTGACGCCGGTCTCCAGCGCGGTCTGCGGCGAGACCTTGATCACGCCGAAGT
CCTTCAGCACGCCCATCAGCGAAAGATGTGCGTCCACGTGCAGCTGCCTGTAGTCGAAGC
CCGGGCGCACCGCTGCGCACATCTGCTGCTGGGCGGCGTCGACGGCAGCAATCATCGCAG
CGAATTCGTCGTGGCCCTGCGCGGCGTAGGTACGGGTGATGTCGCTGGCGTAGCCGTGCG
CGCTGGCGCCTGCATCGATCAGGAAGCTGCGCAGCGGCTGCGGCGCCTTGCGGCCCAGCT
CGGTGTAATGCAGCACGGCGGCATGTTCATTGAGCGCCACGATGTTGCCGTAGGGCAGCT
CGTTGGCATCCTGGCCCACTGCCTGGCAGTACGCCATGTGGATGCTGAATTCGTCGGCGC
CGTTGCGGAACGCGGCTTCGGCGGCGCGGTGGCCGCGCACGCCCAGCACCTGCGCCTGGC
GCATCAGCGCGATCTCATACGGCGTCTTGCTGCCGCGGTGCCATTCCAGGTAGTTCACCA
CCGGTGCCGGGTTGTTCGGCACGTAGCTGCCCAGCGCGCTCTGCGGCTCGCCGAGGATCG
CGCAGCGCGACGGGTCGGCCGGCAGCAGGGCCAGCGCCTCTTCGGGCTTGCGGATGATGT
GGATGTCGAAGTGCTCCACCCACCAGCCACTCGGTGCGTCCGGTACCACGTGCCAGTAAT
CGAAGGGCTGGTGGAAAATCACCGCCGGGCGCTTGCCCGGGGTGAACACGATCCAGCTGT
TGGGCACCCGGGTCAGCGGCAGCCAGGCCTTGAACTGCGGATTGACCGCGTACGGGTAGT
CGCGATCGTCGAACACCTGGTAGTGCAGGGTGCCGCTGGGCACGACCAGATGGTCGAAGC
CGCCGCGGGCCAACGCCTGTTCGGCACGTCGGCACAGCACGGCCAGGTGGTCGGGGTACA
GGGCGCCGGGGTCTTGCTGGATCATTGCGGTGGCTCGACACGGAAAACGGCCCTAGATTC
TGCCGCATACCGGGAAAAACCGCTGTGCTGGAACCGGCACTCAGGCCGTCGAAACCGGTG
CCTCGTCGCTGTCTTCGCCTATCCACCGGCGCAGCAGCTGCCGATGTTCGCGTGACAGGG
TGAGGAAGCGGAAGCCGGTCCAGCTCTGGCCGGGCACATGCGCCGGCTCGCTCCACAGCA
GGTGCACGCCCACGTCAATGGCCTCGTGGCGGCCGTCACCGATCGGCAACGGGAAGCGGA
ACTGGTACAGCGCGTCCTCGCGCAGCGGGGTGCTGGCCAGCATCAACATGCCAGTCTCGG
AGACATTGCCGAGCCGGCCCACCACGCATTCGCGCATCTGGTCGGTGACCGGTACCAGGT
CCGAGACCTGGCGACGCGGCGCGCGGCGGGTGTCCTGCGGCGGTTGCACGTTCAAACGGA
CGCCTCCCTGTAACGGCCGCCGGCCAGCGCACGCAGCGCACCGAGGCTGGCCTGCCATGC
GCGATCGACCAGCCGCCCTTTGTCTTCGGTGACCAGCTGCGCGCGTCCGGCGCTGAGCTG
CCGGGCCAGCGTATCAAGGTCGGTATCGGCGATCTTCTGCCCGCGCGGATTGACGAACAG
GGCGTGGCCGGTCAGCAGGCTGTACCAGGACAGGCGCTGGCGGCGCAGGGTGCCGTCACC
GTTGTCGATGTCGAACCAGCTGCCAAAGGGCAGGGTCACGAGCTGCTGGTAGGCCGCCTC
TTCGGCGCTGCTGCGCGGCGTGCGCGGGGCGTCGGCGCTGCCGCTGGCAGCATGTTCGCC
CAGTCGTGCACGTGCCTTCAGGCGCGCACTGAGCTCGGTGCGCGAGGTGCTTTCATCCTC
GCCTCCTGGCGTGGCCAGGCGGCGCGCAACGGCGGCGGCTTCCTCGGCGTGATAGCCGAC
CTGCACGAGCGCCGATTCCACCTCGTTGGCCAGCACTGCATCGGTGCCACCGTTGGCATC
GACGGCCTGCGCGGTCACCGCGGCGATGCGCTCGGTCTGTAGCAGGCGTTCCTGCCACTG
CGGCGAATCTTCGCCATGGCGCAGGCGGGTGAGGGTGAGTGCATCGGCCCAGGCCTGGCG
CAGCAGGGTCTGCACGAAGCGCGGCGGCGCCTGTGTGTCGCAGCACTGGTCGATCTGCGC
ATTGGCCTGGCGACGCGCCAGTTCCAGCCGTTCCTTGCCACGCGCGGCCTCGACGTGGCG
GCGCTCGGCCAGTTCGGCGCGATGGGCCGCCGCGCGCTGATGCTGCTGTACGTCTTCGTT
GGCGGCGGCGAAGGCCTCGGGCGAGCGTGCATCCTGGCCGAGCAGACCCTGCACGCTCTG
CGCCATGCGCTGCAGCAGCTGGGGGTCCACGTCATCGTCGCCCAGCCAGTTGGCGCCGAC
TTCGGCAATCTGGTTGAGCAGTTCGCGTGCAGGGTGTTCATCGCGCACGAAGAAGCCGGG
GTCGGCCATCGCCGCACGCGCCAGTGGTACCTGCAGGCGCGCCAGCAGGGCGGCCGGCAC
CGGGTCGGGGCGCTGCTGTTGCTGCACCTGCTGCATCAGCAGGCGCAGCAGGTCGAGGTT
GTCGCGGTCGTGGCTGCCCAGCTGGGCCTGCGCGCCGTGCTCGCTGCGCAGCTGGGCGAC
CACCGCAGCCTGCAGGTCGGCGACGCCGGTGGCCGCGCTGGACTGGGCCTGCAGCCGCGC
GAGGACCGCATCGACGGCCGCACTGGGCACGGCAGCGGTGTCCGCAGGAGGGGCAGTGGC
ATGGCGGGCCTGCTGCAGCAATTCATGCAGCGCACTGCCGGTGGACGTGGTCACGCCAGC
GGTGGCTGCGCCCGGCGTACCCGCGTCGTTGAATGCGTCCTGCACCAGGTTCGACCAGGA
ACCGGCCGGAGCGGAGCCGTTCCAGCCGGTCAACGGCGCGGCGGAACGCTTGGCAGGCTG
GGTCGTGCGGCCGCCGCCCACCGACTGGGTGATGATCCGCCGGGTGCTCGACGAGCGTGC
CAGGTACGGGGTGTAGACCAGGCCCGGCAGCACGCCATGCTGGGCCAGCAGCGCATTGGC
GCGGTCCAGCACATCGCCCAGGCGTTCCAGCACCTGCCGCTCGAAGCTGCGGTACAGCGC
AAGCTGCACCTCCACGCCAAGGGCGTCCTGTTCGGCGATCCGGCGCACCATCGCGCACAG
GGCCTGCGGTGCCAGTGGCAGGGTGTCGGCCTCGAACGCCGGCGCCGCCGCGAGCACGCC
CAGGCGCTGTCCCAGCAGGTTCAACGTATTGGTTGAACGCAGGGTCTCGCGCCGGATCAT
TTCGGTCAGCAGCAGGTCGCGATCCACCTCGTGCTCATCGACCAGCGACAGGCCGAGCGC
GCCCGGTAGCGGGGGCGGCGAAGCAGGGGCCGCAGCGGCGGTGGACGGCTCGCGCAGGCC
CGCCAGCGCTTCGGCCACGGCATCGAGCATGCGGTCGGCGAAATGGCCGGCGAAGGCGTG
CAGCTGGCCACGCTGGGCCATCAGGTCCGCCTGCTGCATCGGATTGCGTGCACGGTCGGC
GTCGTGCAGCAGCGTCTGCTCCAGCGCTTCGACGGTCAGGATCAGGGGCGCGGCCAGCGT
TTGCCGGCACAGGCCGATCAACGCACCCAGCAGTTCACGCACCCGCGATGGCAGGTCGCT
GGCGGCCAGGCGTGCTTTGTCGGCAGAGGTGATGGAAAAGACAGCTGACATCGGCGAGCG
GTACCCGGATTCCCGCGGATCGATCCTGTGAATCTACCGTGTCGGCCGCAGTCGGCGCTA
CTTTAGGCTGAACGTGTCTCACGTTCATCGGGCAGGGCCGACGGATGAACGGTAGTGCCT
GCCGCTGGCCGGCAGCGCTGTCTTTACCAGAGTGCCGGCCAGCGGCCGGCACTACCCGGT
ATGGCGGAAGGCTTATTCCTCCAGGAACAGGCTCACCACATCGTTGGTGAACCGGCGGCC
CAGCTCGGTCGGCTGCACATGACCCTCCGCCACCTCCAGCCAGCCGCGCTGGACGGCCTC
GGCCAACGGAGCGTCCAGCACGCCGCGCGGCAGCCCGGTGCGCGACTCGAAATCGCGAAG
GCCGAACCCTTCGTGCAGGCGCAGCAGGTTGAGCATGTACTCGAACGGCAGGCGCTCGGC
TGCGATCACATCGTCACCCCCGAAAGAGGCCGGCGTGCCAGCGCTGTCCAGGTAGGCCTG
CGGATGCTTCAGCTTCCAGCGGCGCAGCACGTGTTCTTCGGCGCCCGAGCTGATCTTGCC
GTGCGCACCGGCACCGATGCCCAGGTAATCGCCGAAACGCCAGTAGTTCAGGTTGTGCGC
GCTTTGCCGGCCGGGGCGCGCATAGGCGCTGACCTCGTACTGGCCGAAACCAGCCTGTGC
CAGCAATGCCTGGCAGTGTTCCTGCATGTCCCAGGCGTTGTCTTCATCGGGAATGCCCTG
CGGCGGCCGCGCGAAGAACACCGTGTTCGGTTCCAGGGTCAGCTGGTAGTGCGAGATGTG
CGCCGGTTGCAGTGCAAATGCACGCTCCAGGTCGGCCTCGGCGCCGGCCAGGGTCTGTTC
CGGCAGCGCATACATCAGGTCGATGTTGAAATTGTCGTAGCCCGCGTCCTGCGCCATCTT
CACCGCGCGCTCGGCTTCGCCACTGTCGTGGATGCGGCCGAGGCGCTTGAGCATGGCGTC
GTCGAAACTCTGGATGCCGAAGCTGAGGCGGTTCACGCCGGCCGCGCGGTAGCGGTCGAA
ACGGCCATGCTCGGCGGTGCCCGGGTTGGTTTCCAAGGTGATTTCGGCGTTGGGGGCAAA
GCGCAGGCGCGCGCTGGCCTGCTGCAGGAAGCGGTCGATCGCTTCCGGCGGGAACAGGCT
GGGCGTGCCGCCACCGAAGAACACGCTGTGCACCACCCGGCCCCAGACCAGCGGCAGGTC
CTGGTCCAGGTCGCGCAGCAGTGCATCGATGTAGGCCTCGAACGGCAACTCGCCCTTGGC
CTGGTGCGAATTGAAATCGCAGTACGGGCATTTGCGCACGCACCACGGCAGGTGCACGTA
CAGCGACAGCGGTGGCGGCACCAGCCGCGGTGCGCTGTCGTGGTCAGCGGAGCAGGCTTC
GCCGGGCAGGTGGTTGCAGTGGTCGTGGGCGTGCGGCATGGGCTTCATCGGTAGTGCCGG
CCGTTGGCCGGCTTCCCTGGTTCGATCAGGTCGGGCGTCAGTACAGCGTCGCCAGCTGTT
GCTTGAGCTGCTGCAGGGCAACGGCACGGTGGCTGATGGCGTTCTTCAGCGCCGGCTCCA
TTTCCGCGGCGGTCAGGCCGTGGGTGGTGTCCAGGAACACCGGGTTGTAGCCGAAACCAT
TCGTGCCACGCAGCTCACGGATGATCTGCCCTTCCCAGCGGCCTTCGCAGATCAGCGGCT
GCGGGTCGGTGGCGTGGCGCAGCAGCACGATCACCGCATAGAAGCGGGCACTGCGCTGGC
CATCGGGAACACCGGCCATCGCGTCCAGCAGCTTGGCGTTGTTGGCAGCGGCGTTGGTCG
GGTGGCCGGCATAGCGCGCGCTGTACAGGCCCGGTGCACCACCCAGGGCATCGACGATCA
GGCCGGAATCATCGGCCAGCGCCGGCAGGCCGGTCGCTTCGCAGGCGGCGCGTGCCTTCA
GCAGCGCGTTCTCGACGAAGGTCAGGCCGGTCTCTTCCACGTCGCCCAGGCCCAGCTCGG
CGGCCGAGGTGATCTGCAGCGGCAGGTCGGCGAGGATCTCCTGCATCTCCACCAGCTTGC
CGGCATTGTGGCTGGCCAATACCAGTTTCTTCATTGACGGGGCTCCAACAGGTCCCAGGT
GTTGCCATACAGGTCGCGGAATACCGCGACCGTTGCATAGGGTTCTTCGCGCGGCGATTC
CAGGAACTCGACGCCTGCGGCCAGCATCGCCGCGTGGTCGCGGTGGAAGTCGTCGGTGTT
GAGGAAGAAGGCAACGCGGCCACCGGTCTGGTTGCCGATGCGGCTGCGCTGTTCCTCGTC
GCTGGCACGGGCCAGCAGCAGGGCGGCGGCGCTGCCGTCGGTCGGGCCGACCACCACCCA
GCGCTTGTGCCCCTGGTCGATGTCTTCGAGCAATGCGAAGCCGAGCTTGCCGGTGTACCA
GGCAATGGCTTCGTCATAGTCGGCCACCACCAGGGTGGTCAGGGCGATGCGCCGGTTCAT
GCCGACAGCGCCGCCTGCTGCGCGGCCAGCAGCTCGGCCACGCCCTTCTCGGCCAGGCCC
AGCAGCGCGTCCAGTTCATCGCGACGGAAGGCGTGGCCTTCGGCGGTGCCCTGCAGCTCG
ATGAAGCCGCCACCGTCGTTCATCACCACGTTCATGTCGGTGTCGCAGTCGCTGTCTTCG
GCGTAGTCCAGGTCCAGCACCGGGGTGCCGCGGTACACGCCCACCGACACTGCTGCAACT
GCGCCCAGGACCGGGTTGCGCTTGATGTCGCCACGCTTCATCAGCACGTTCACCGCATCG
ACCAGGGCCACATAGGCGCCGGTGATGGCGGCGGTGCGGGTGCCACCGTCGGCCTGCAGC
ACGTCGCAGTCGAGGGTGATGGTGCGTTCGCCCAGCGCATTGCGGTCCACGCAGGCACGC
AGGCTGCGGCCGATCAGGCGCTGGATCTCCAGCGTGCGACCGCCCTGCTTGCCACGGGCC
GCTTCGCGGTCGCTGCGGGTATGGGTGGCGCGCGGCAGCATGCCGTACTCGGCGGTGACC
CAGCCTTCGCCCTTGCCGCGCAGGAAGCCCGGCACGCGGTTCTCGACGCTGGCGGTGCAC
AGCACGCGGGTTTCGCCGAAGCACACCAGCACCGAACCTTCGGCGTGGCGGGTGAAGCCG
CGTTGGATGACGACCGGGCGGAGCTGGTCGGGCTGGCGGCCGCTGGGGCGGGAGTCGGAC
ATGGTGCGGGTTCCGTAATGGCGAGGGAGTACGCCGCCACGCCCGTGGCCTTCACGGGGC
GGGCAAGGGGGCTCTGGTGAGGGCGCTAGGGTACCATTCCCCCTTTGCACGCACCGGACA
CATTCCATGATTCGAAGCATGACCGCCTATGCCGGCGGCGAGCGGGTCACCCCGTGGGGC
ACGCTGGGCTGCGAGCTGCGCTCGGTCAACCACCGCTTCCTGGAGGTCGGCACCCGCCTG
CCCGAGGAACTGCGGGCGCTCGAACCGCAGCTGCGCGAGCGTATCGCCGCGCGCCTGAGC
CGCGGCAAGCTGGATCTGGTGATGCGCCTGCGCGCGCCGGAGGCGGCTGCCAACCTGCAG
GTGGACGAGGCCCTGCTGGGCCAGCTGGGCCGCCTGGCCCACCGCCTGACCTCCGATTTC
CCGAACCTGCAGGTCAGCTTCACCGACCTGCTGCAGTTGCCGGGCGTGACCCGCGGCGAG
GCAACGGATGCCGCCGCCCTGCAGGTCGAGGCGCTTGCCCTGCTGGACCAGGTGCTGGAC
GGCTTCGTCGAAGCGCGTGAGCGCGAAGGCGGCAAGCTGGCTGCGGCCATCAGCGAACGC
GTGGACGGCATCGAACGCATCGCCACCGAAGTGCGCACCTTGATTCCGGCCATTCGCGAC
GGCCAGCGCGCCAAGCTGGCCGCCCGTCTGGCTGACCTGCCGCACCCGGTCGACCCGGGC
CGTGCGGAGCAGGAGCTGGTCCTGTGGCTGCAGAAGCTGGACGTGGATGAAGAGCTGGAC
CGGCTCGGCAGCCATATCGTCGAGATCCGCCGCGTGCTCAAGCAGCGCGAGCCGGTCGGC
CGCCGCCTGGACTTCCTGCTGCAGGAGTTCAACCGCGAAGCCAATACGCTGGGCTCGAAG
TCGGTGGACAGCCGCACGTCCAATGCCGCGGTGGAGCTGAAGGTGCTGATCGACCAGATC
CGCGAGCAGGTGCAGAACATCGAATGATGTTGCGTGCAGCGATACAGCAGGGGCGCCTTC
GGGCGCCCTTGTCGTTCCAGCGCATCAGCGCACGCTGACGCCCGGCGCCCCTTCACCCAA
TCGCCCGACCACGGCCGCCTGGCCGAACCCTGCGTCGTGGAAGCAGGCCAGCACCGCATT
CACTGCCTCCGGGGCGCAGGACACCAACAGCCCGCCACTGGTCTGCGGATCGGTCAGCAG
TGGCTGCCAGTGGCCGGCCAAGCGTTCGGCGAAGCGCACTTCGGCGCCATACGAGGCCCA
GTTGCGGGCGGAGGCGCCGGTCACGCAGCCGCGCTGCAGCAGCTCCAGCGCCTGCGGCAG
CAGCGGCACCTGTGCACTGTCCACTTCGGCAGCGACGCCGCTGGCGCGGCACACTTCCAG
CAGGTGGCCGAGCAGGCCGAAGCCGGTGACGTCGGTCATCGCGTGCACGCCGTCCAGCGC
GGCCAGCGGCACGCCCACGCTGTTCAGGCGGGTAGTCGACGCGATCATCTGCCGGTAGCC
CTCTGCATCCAGCACTTCTTTCTTCAGCGCCGACGAGTACACGCCCACGCCCAACGGCTT
GCCCAGCACCAGCACATCGCCGGCGCGGGCATCGGCATTGCGCTTGAGCCGCTGAGGATC
GAGCACGCCGATCGCGGCCAGGCCGTAGATCGGTTCCACCGAATCGATGCTGTGGCCGCC
GGCCACCACGATGCCGGCGTCGGCGCAGGCACGCTCGCCGCCCTGCAGGATGCCGCGGAT
GGTGTCCTGCGGCAGGGTGTTGATCGGCATGCCGACGATGGCCAGCGCGAACAGCGGCCG
CGCGCCCATCGCGTACAGGTCCGACAACGCGTTGGTGGCGGCGATGCGGCCGAAGTCGAA
CGGGTCGTCGACAATGGGCATGAAGAAATCGGTGGTGGCCACGATTGCCTGCCGGTCATC
GAGGCGGTACACCGCGGCGTCGTCGCTGGTCTCGCGGCCAACCAGCAGTTCGGCCGGTGC
GGGAAGTGCTGGAACGCCGCGCAGCAGTTCGCTCAGCACGCCCGGCGCGATCTTGCAGCC
GCAGCCGCCGCCATGAGCGAGAGAGGTCAGTCGTCGCGTGGCATCGGCCGTGGATGGGGC
GGGTGACTGCGCGTGCGTGGCCATGCCGACATCTCCTGCGGAAACACGAATGGCGGAAGG
CAGCAGGAGTCGAACCTACCAGGGAACGATCGACGCCCCCTACTGGGTTTGAAGCCCAGC
CGCATGCCCGGATGCGCATGCCTTCCGAAAGTACGGCGGTACCGGTGGGCTCAGTCGCGG
GCTGCGTTCCACTGCAGGTCGCCGCGCGGCCGATGCTGGTCACCGACGCGTCGAGTGTAG
CCAACGCGATTGAAGAACTCCAAGATCTGGATGCTGCGTTTGCGGCCCAGGCCGATGGCA
TCGCGGAAGGCCGCCGCATCCACCGCGCCGCTGGCCTGTGACTGCTGCGCGACGATCGCG
GCGAGTTCCGCAATGCGTGCGGGTGCATAGAACAGGTCCGGCACCACCTGGAACAGTTCG
CCACGTGCGGCGGCGCGGCGCAGGACGGCGCGGACATCGTCTTCGGTCAGTCCGAAGTCG
GCGGCCAGAGTACGCACCCACGGCGGATCGAAGCCACCGGCGTGCAGTTGCGGCAGCACG
CGTTCCAGCAGCAGGCGCTCGCGTTCCGGTGGCGCATGGTCATGGCCGGGCAGGCGCCAC
CAGGCGCCCACGCGTTGCACGCTGCCGTCGTCCAGCAGGTCCTGCAGCAGCGCATTCCAG
AGCCCCGTCGCAAGCGCGGGCAGGGTGCTGCGTTGCAGGCGCCCGCTGTCGACACCGGGT
TCGTCCGGGCGTCGCTCATGCCAGCTACGCAGCGATGTGATCACCTGCTCGTGCAGCACC
TGCCAGTGCGAGGCAAGGATGACCACCGTGTCCTCGCGGGTGATGATGCGCTGTGCGTCT
GCAGGAAGATCGATCCGGTCGGCCGCGCGCCGGCAGTAGCGTTGCAGCGCGGCCATGGCA
ATGCCGAAGGGCGCCTGCTGCAACAGCGGGCCGATTCCCGCACCTGTGGCCAGCTGCTCC
AGTGCGCCCAGCCAAGCGAGCCGTGCCGGGCTGCGCCGGCGCCGCTGTGGCGGGTCCGGG
TCGAGCACGACGCCACCGCCCAGCGTGTGGGTCGCGGCGGAATCGCGGGCGATGAAGCGT
TCACCACACATCGCACAGACCGGTGCATCGAACACCAGCTGCACCAACTGCCCATCACCT
TGGTCACGGTCCTCCAGCAGCACCACATGGGCCTGCCGGTGCATCGTGCCCCAGTGGATG
TGCAGGGGTGCCCAGTCGCGCAGTGGTGCTGCCCGTGCGGACAAGCGCAGGCGCACATCG
ACGCGGGTGGTGGCCAGCAGCGCGCGCGGGTCGGCAATCCAGTCGCCACGATGAATCTCG
TCGCGGGCGATGGCGGCCAGGTTCAACGCGCAGCGCTGTCCGGCCATGGCGTGATCGCTG
GGCTGGTTCTGCGCGTGGATGCTGCGTATGCGCACATCGGTGGCGGCGGGCATCAGTTGC
AGGTGCTCGCCCACCGTGACGCCGCCGCCATGTACCGCGCCGGTCACCAATGTGCCGTGG
CCGGCCAGCGAGAACACGCGGTCCACCGGCATGCGGAACAGCTCGCTGCGCAGCGCGGCC
TGGCGCGCGTTGGCATCGCCGGCGGCCCATGCGTGCAGGTGGGCGCGCAAGGCGTTGATG
CCTGCGTCATCGGGGGACGTGCTGTTGCAGGCGAACACGGGGGAACCCTGCAGCGGCATT
CCGGCCAGCAAAGCGGCAATCTCGATCTCGACCCGGGCGATGCGCGCGGCGTCCACGCGG
TCGATCTTGGTCAGCGCCACCGCGCCGCGATCCACGCCCAGCAGCTGCAGGATCGCCAGA
TGCTCGCGGGTCTGCGGCATCACGCCGTCGTCGGCGGCGACGACCAGCAGGGCGACATCG
ATACCGGTGGCGCCGGCCACCATCGTGTGGACGAAGCGCTCATGACCCGGCACATCGACG
AAACCCAGCATCGCGGCGGGGCCCGTGCCGTTCGCGCTTTCCACCGGGACATAGGCATAG
CCCAGTTCAATGGAGATGCCGCGCGTGCGTTCTTCCTGCAGGCGATCGGTTTCGATGCCG
GTCAGTGCCCGCACCAGGCGCGTCTTGCCATGGTCGATATGCCCGGCGGTGCCGACGATC
ATGGTTGCAGCGTGCTCCATTGGGCGAGGAAGTCCGCTTCGTCGGCCGGTTCCAGGCAAC
GCAGGTCCAGCCACAATGCGTCCTCGCCGATGCGGCCCAGCACCGGTCGCGGCAGCTGGC
GCAGGCGCTTGGCCAGGCGGTCCAGGCCGCCACGTTGCGCAGTGGTGATGCGCAGGCCGG
CACTGCCGAGCTGCGCCTGTGGCTGCGCACCACTGCCGATCTGGCTGTGCATCCGTGCCT
GTTCAAGCATGTAGCCGGTCGGCAGCGCCGAGCGCAGCGGCGGCAGCAGGCGCTGGGCCT
GCGCATCCATGTCCTGCTGCGTGCGCGAGAGCGTACGCAGTGTCGGCAGCCGTTGCGCCA
GCAGCTCCGGCTCGCGGTACAGCGCCAGTACCGCCTCCAGCGCGGCCAGGCCCATCTTGT
CCATGCGCAGCGCACGCTTGAGCGGGTTGCGGTTGATCCGCGCGATCAGGTCGGCGCGGC
CGGCGATGATGCCGGCCTGCGGCCCACCCAGCAGCTTGTCGCCACTGAACGAGACCAGGT
CGGCACCGGCCGCCAGTGTTTCCTGCACGGTCGGCTCGTGTGGCAGGCCGAAGGCCGCCA
GGTCGCACAGGCTGCCGCTGCCCAGGTCCACCACCAACGGCAGGCCATGGTCGTGCGCGA
TCGCTGCCATCGCCGCGGTGTCGACCTTGGCGGTGAAGCCGGTGATCGCGTAGTTGCTGG
CGTGCACCTCCATCAGCAGTGCGGTGCGCGCGCCGATGGCATGGGCGAAGTCGGCCGGGT
GGGTGCGGTTGGTGGTGCCCACTTCCAGCAGCCGCGCGCCGGCACTGCGCATCACATCGG
GAATGCGGAAGGCACCGCCGATTTCCACCAGTTCGCCGCGCGACACCACCACCTCGCGGC
GGTTGGCCAGGCTGTTGAGCAGCAGCAGGACCGCCGCCGCATTGTTGTTGACCACGGTGG
CGGCTTCGGCGCCGGTCAGCTCGCAGACCAGCGCCTGCACCCGTGCATCGCGGTCGCCGC
GGCGGCCGCGGGTGATGTCGAATTCCAGGTCAACCGGTGCGGCCATCGCGCGGGTGACGG
CCTGCACCGCGGACTCGGGCAGCAGGGCGCGACCCAGGTTGGTATGCAGCACGGTGCCGG
TCAGGTTGAACATCGGCTGCAGGTTCAGCCGTGCATCGGCGATGAGTGCGGCATCGAGCG
CCGCGACCAGTGCCGGGCCGTCAATGGCCTGATGCAACTGCTCGGCCGAGAGCTGCGTGG
CACTGATGCGCTCACGCAGCGCCTGCAGATGTACGCGCAGCAACTGGGTGATGCGGCTGC
GGCCGTGGCCCTCGATCAGTGTTGCCAAGGCAGGCAGGCGCAGCAACCGGTCCAGCGAGG
GCAGCGCGGAAGCCGATGCCGGGGTGGGGGGCGTGGCTGTCATCGCCTCACTCGCCGTCG
GATTGCCACAGCAGCGGATTCTGGCTGGCGCGTGCATAGCCTTCCTCGCCCAGCAGCAGG
TCCAGCGCCAGCGTGCCAAGGTCATCAGCCACCGGTTCCAGCGACGGATCTTTTTCCAGA
TACAGGATCTTGCGGTAGCTGTGGCAGTGGTCGCAGGTTTCTGCACGTACCGCGCTCTCG
CGCACCGCCTGGCCGGTATCGCCGTCGGCATCAGCCAGGGCGCGATAGGCGATGTCCTTG
CCAGCGGCGCCACACTGGCTGCACTGCACGCGCACGTAGTGCCACTGGCAGGCGCACAAC
GAGCACGACAGGTAGCGGTAGGAGGCATAGGGCGGGCGGGCCTGCACCATGCTGGTCACC
GGCAGGGTGCCGCACAGCGGGCACAGCCCTGGCGCATCGGCCAGCGGCTTCAGGTCGCTG
GGGCGGAAGCTGGCCGCCAGTACTGCCCAATACACCTGCAACGCATTCATCACCAGCAGC
GCAGCGACCGCGTCGACCGGGGGCGCGTCAGCGCGTTCCAGCACGGCGTGGGCCTGCGCA
TCCAGCCAGGTGTCGTCGGCGGCGGCGACGCGCAGCAATTCCTGCCGTGTTTCCGCCGGT
AGCCCCGCTTCGTCGGCGCAGTGCCGGCACAGCGTGCGCAGCCAGTCGCGCCAGCGCCCG
TCCAGATGAAGTGTGTTGGCGGGCCGCAACGGCATGCCGGCACTGGCGGCCGCGCTGGAC
TGCTGCGCGCGCGCGTGGTCCTGCAGCGCCTCGCGTTGCTGGGGTGTCAATTCCTCCAGC
AGCGCCTGCTGTGCATCGGCCAATGCCGCCAGCAGCTGCAGGTAACCGCCGATGGCGCTG
TGCGCGGCCAGGCTGCGCAGGCGCGCCGCGCGTGTGGCGAACAGCGACCCGGTATCAGGC
AGGATGATGCGCGGCACGTCGCGCGAGGCGAGCGTCTCGATCTCACCGGGTTCAAGGATG
CGTTGCGCCATGCAGGGCCAGCCAGAAGAACCAGCCTCCATCCTCGCCGTTGTCAGCGCT
GGCGTCCAGCGCACTGTAGGCCATTTGAAATGGTCGGGGTCAGATCCGTTTTCCACAGGA
AAACGGATCTGACCCCATCGGTTGTTGCCGTGTTCATCGTGTCGACCAAGGTCGACACCT
ACCAAAAGCACCGGGGAACTGTCGAAGGCGCCTCTGCAGGTGCAGGGCCGCAGGCCCTGC
CGTTACCCCTCTTCCCGACGTCCGCGCAGGATGTCCCGGAACCATTGCCGGTGATGCTTG
TACGCCCACCCATAGGTCACCTTGCCCTGGGTCATCGCCCGCACCGAGCCCTTGATCCAG
AGCGCCGCATAGATGTGCACCACGATCGCGCACACCAGCACCCAACCGAACAACGCATGG
GCCAGCACCGAGAAGCGGATCAGCCCGATCGGGAAGAGATGGCTGAAGTATTGCCGCCAG
ATCACGAAGCCGGTCAGCAGTAGTGCCGACAGGCAACCAATGATCGCCCAGAACAGGAGC
TTCTGGCCGGCATTGAAGCGGCCCACCGGCGGCAGCTTCTCATCCTCGTTGCGCAGCACA
TCGCGCATGCCGCGCATCCATGCGCGATCGTCGGCCGTCGGCAGATTGTCGCGCCACATG
CGGAACGCCAGAAACGCAAAGCCGACCACCATGGCCAGCCCGATGAACGGATGCAGGATG
CGCGTCCACGGGCCGCCACCGAACAGCTGGGTCAGCGGAAACAGCGCGGGATGGAACAGT
GCCAGCCCGGACAGCGCCGTCAGCACGAAGCAGATCGCCACGATCCAGTGATTGATGCGG
GTCGGCGCGCGGTAGCGGATGATCTGCCGCGGGTGCGGGGCGTACTTCATGGCCGCTGCT
CCTCTTCGATCCTCTTCGCCTCGTGTTCGGCTTCCTCTTCTTCCTCGTCATTGACCGTGT
TGCGGCCGATGCCGATGTAATGCAGGAAGCCGGCGAAGGCGGTGGCGGCGATCGCCAGCA
CGCCCAGCGGCTTGGCCACGCCCTTCCAGACTTCCACCATCGGGCTGATCCGCGGGTCCT
TGGGCAGGTCGGCATACAGCTCCGGCTTGTCCACATGCTGCAGCACGTACATCACGTGGG
TGCCACCCACGCCCTGCGGGTCGTACAGGCCGGCGTTCCCGTAGCCGCGCGATTTCAGGT
CTTCCACGCGGCCGGCCGCGTGCTCGGTCATCGCCTGCTTGCTGCCGAAGGTGATCGCCC
CGGTCGGGCAGGTCTTCACGCAGGCCGGTTCCTGGCCCACCGCCACCCGGTCCGAACACA
GTGTGCACTTGTAGGCCTTGTGGTCCTTCTTGGAAATGCGCGGCACGTCGAACGGGCAAC
CGGTCACGCAGTAGCCGCAGCCGATGCAGTTCTCTTCCTGGAAGTCGACGATGCCGTTGG
CGTACTGGATGATCGCGCCCGGCGACGGGCAGGCCTTCAGGCAGCCCGGGTCGCTGCAGT
GCATGCAGCCCTCCTTGCGGATCAACCACTCCAGCTTGCCCTTCTCGTCCTCGTACTCGC
GGAACTTCATCACCGTCCACGACTGGTCGCTCAGGTCGGGCGGGTTGTCATAGCTGCCAA
CGCAGCTGCCGACCTCGTCGCGCAGGTCGTTCCATTCCATGCAGGCGACCTGGCAGGCCT
TGCAGCCGATGCATTTGCTCACATCGATCAGCTTGGCGACCTGGCCGGTGTGCGCACCGC
GCGCTTCCGGCGAGGGCGTGGTGGTGGCCGAGCGGCGGATGATGTCCAGCGATTGCAGTG
ACATGGCGTGTCTCCTACACCTTCTCGACCTTGACCAGGATGCACTTCGATTCGGGCGTC
TGCGAGTTGCCGTCACCGATGGCGTTGGTCAGCGTATTGGCGATGTATCCGGGCTTGGCC
GCACCGAGGAAGCCCCAGTGGATCGGCACGCCCACCTGGTGCACGGTCCGGCCATCGATC
TGCAGGGCCTTGATGCGCTTGGTCACCATCGCCACCGCTTCGATGTGGCCACGCTTGGAA
CTGACCCGCACGCGGCTGCCGTTGCTGATGCCCAGCTCGTCGGCCAAGGCCGCGCCGATC
TCGACGAACTGCTCGGGCTGGATGATGGCGTTCAACTTGCCGTGCTTGGTCCAGAAGTGG
AAGTGCTCGGTCAGGCGGTAGGTGGTGGCCACATGCGGGAACTCGTCCGGCGAACCGATC
TGTGCGCGATCGCTGGCGAATACGCGGGCGGCCGGGTTGTTCAGCGTCAGTGCCTGGCCG
GGGCTGAGCGGATTGCTGCGCAGTGGCGTGTCGAATGGCTCGTAGTGCTCCGGGAACGGC
CCTTCGGCCATGCCGGCCTTGGCGAAGAAGCGGGCGATGCCTTCCGGGTTCATGATGAAC
GGGCCCATCCCGCCGGCGGGATCTTCGTCGGCCTTGAAGTCCGGTACGTCCACGCTGCCC
CAGTTCTTGCCGTTCCAGGCCAGCAGCGTGCGGCGCGGGTCGAACGGCTGGCCGGCCACG
TCGCACGACGCGCGGTTGTACATCACGCGGCGATTGGCCGGCCACGCCCAGGCCCAGCCC
AGCGTGTTGCCGATGCCGGTGGGGTCGCTGTTGTCACGCCGCGCCATCATGTTGCCGGTC
GGGCCCCAGGCACCGATGTAGATCCAGCAGCCCGACGCGGTGCTGCCATCGTCGCGCAGG
TCGCCGAATGCGGCCAGCTGCTCGCCGGCCTTGCGCACCAGCCTGGTCGGATCCTTCGGA
TCGAACACGTCGGCCAGCGCCCTGCCGTTGTATTCCATCGCCAGCTCTTCCGGCGTCGGC
AGCTCCGGGTTGGAATACTTCCAGGCCAGGTCGCGCACCGGCTCCCACCACGCACCGCCG
TCCTTCTCGTACATCGCCTTGATGCGATGGAACAGCTCGGACATGATCTCGATGTCGCTG
CGCGCTTCACCCGGCGGATTGGCGCCCTTCCAGTGCCACTGCAGCCAGCGCGAGGAGTTC
ACCACCGCGCCGTTCTCCTCGGCGAAGGACGTGGTGGGCAGGCGGAATACTTCGGTCTGG
ATCGTGCTCGGGTCGACGTCGTTCAACGCGCCGTGGTTCTGCCAGAAGGCGATGGTCTCG
GTTTCCAGCGGGTCCATGCTGACCATGAACTTCAGCTTGGAGAACGCGCTGATCAGCTTG
CCCTTGTTAGGCGCCGAGGCCAGCGGGTTGAAACCCTGGCAGATGTAGCCGTGGATCTTG
CCCTCGTTCATCAGCTCGTACGCCTGCAGCATGTCGTACGGCTTGTCGAGCTTGGGCAGG
TAATCGAAGCACCAGTTGTTGTCGGCGGTGGCGGCATCGCCCCACCACGATTTCATCAGG
CTGACGTGGAACTTCGGATAGTTCTGCCAGAACGACATCTGGTTGGCGCGCAGCGGCTTC
TGCGTGCGCTTGGCGATGTAGGCGTCGTAGTCCTGCTCGTCCTGCCTCGGCAGCGTCAGG
TAGCCGGGCAGCAGGTCGGACATCAGGCCGATGTCGGTCAGGCCCTGGATGTTGGAATGC
CCGCGCAGCGCGTTCATGCCGCCACCGGCCACGCCGATGTTGCCCAGCAGCAGCTGCACC
ATGGTGCCGGCACGCACGTTCTGTGCGCCGATCGAGTGCTGCGTCCATCCCAGCGCGTAC
AGGATGGTCATCGCCTTGTCCTTGCCGGCGGTGGACGCGATCATGTCCCAGATCTGGCGG
ATGCTGTCGGCCGGCGTGCCGCAGATGCGCTCGACCATCTCCACGGTGTAGCGCGCGTAG
TGTTGTTTCAGCAGGTTGTAGACGCAGCGCGGGTCCTTCAGCGTCGGGTCGCTGCGTACG
TAGCCGTCGTCACCGTAGGCGTAGTCCCAGCTGGAACGGTCGTAGCTGCGCTTCTCTTCG
TTGTAACCCGAATACAGGCCGTCCTTGAAGGCGAATTCGTCCTTCACCAGGAACGGCATG
TCGGTGTAGTTCAGCACGTACTCGTGCTGGATGCGGTCCTCGGTCAGCAGGTAGTTGATC
AGGCCGCCCAGGAACACGATATCGGTACCGGTGCGGATCGGCGCGTACACGTCGGCCACC
GCGGCCGAGCGGTTGAAGCGCGGATCGACCACGATCAGCCGGGCCTTGTTGTGGGCCTTG
GCCTCGGTCACCCATTTGAATCCGCACGGGTGTGCCTCGGCGGCATTGCCACCCATGATC
AGGATCAGGTCGGCATTCTTGATGTCGACCCAGTGGTTCGTCATCGCACCACGGCCTAGC
GTCGGGGCAAGACCTGCCACCGTCGGGCCGTGTCAGACACGTGCCTGGTTGTCGAATGCC
AGCATGCCAAGGGAGCGGACGACCTTGTGGGTCAGCACCGCGGTTTCATTGCTGGTGGCC
GAGGCCGCCAGCATGCCGGTGGTCAGCCAGCGGTTGACCGTCTGCCCGGCTTCGTTCTTC
TGCACGAAGTTGGCATCGCGGTCTTCCTTCATCAGCCGCGCGATGCGGTCCAGCGCATCG
TCCCAGCTCAGCCGCTTCCAATCGTTGGAGCCCGGTGCCCGGTACTCGGGGTAGAGCAGG
CGCGACTTGCTGTGGATGATGTCGGCCAGGCCGGCGCCCTTCGGGCACAGCGTGCCGCGG
TTGACCGGATGGTCCGGGTCACCCTCGATATGGAAGATGCTCGGCTCGGCGTTCTTGGCG
CCGTCGCCGAGGCTGTACATCAGGATGCCGCAGGCCACCGAACAGTAGGTACAGGTGTTG
CGGGTCTCGGTCGCGCGGGTCAGCTTGTACTGCCTGACCTCCGCGAGCGCGATGCCGGGC
GCGAAGCCCATCAATGCCAGGCTGGAGCCGACCAGGGTTGTCCCGGTCACTTTCAGGAAC
TGGCGGCGGCTCATCGATGGCATGCCGTTCTCCTGGGATGGCGGGGAGGCACGGGCCTCC
GGGCTGTCGTTGGGTACGGCCCGGTTATAGCACAGGCCCCCGCACGCCCATGTGGCACAA
GGCCCGGCGCCGGCGGGGCGGGCGCGCAACGGGGCCGCTCTGGTAAAGTTGCGTGCCCGC
CCCCCGGGGAAGCGTCTGCCGGGCCTGGTTCCAGGATGTTCCGCGCAGCCCCCGCCGTCC
TGGCGCGATCCTCCGCGCCGGATCTGGAACACCGAGGAAAAATTTTGCGAAATCAACCAG
TTGGGTTCCGCGCATGAGCGCCCCGTCGAAGCCGTCGGACGCCGTTGCGCGCGGCACGCT
GTACATCGTTGCCGCCCCCTCCGGCGCCGGCAAGAGCAGCATCGTCAATGCCACCCTGGC
GCGTGACCCGCAGATCGCGCTGTCGATCTCCTTCACCTCGCGCGCGATGCGCCCGGGGGA
AGTGAACGGCCAGCACTACCATTTCGTCTCTGCGGAAAGGTTCGAAGAAATGATCGCCGC
CGGCGACTTCTTCGAGCATGCGTGGGTGCACGGCGACTGGAAGGGCACGGCCCGGCAGTC
GGTGGAGCCGCAGCTGGCCGCCGGCCAGGACGTGCTGCTGGAAATCGACTGGCAGGGCGC
GCAGCAGGTGCGCCAGCTGGTGCCGGGCACGGTCACCGTGTTCATCCTGCCGCCGTCCAG
GCAGGCCCTGCAGGATCGCATGCGCAAGCGCGGCCAGGACAGCGAGGCGGTCATCGCCCA
GCGCCTGGGCGCGGCGCGCGATGAAATGCTGCACTTCAACGAGTTCGACTACGTCATCGT
CAACGAGGTGTTCGACACCGCCGTGGACGAGTTGTGCGCCATCTTCACCGCCAGCCGCCT
GCGCCGGGAGGCCCAGAAGGTCCGCCACGCCGGCCTGATCCAGGCCCTGCTGACTCCCGA
TCCGGGCGCAACTGACTGATTCCAAAAGAATCGGGTAGGGGTTGGCTTGATTTTGTCCAG
CCCCTGCCAGTACACTCCGTCCCCTTTCCCTCATTCGACTGAGCGGCCGACCGGTCGCCG
GGAGCCCGTATGGCCCGCATCACCGTAGAAGATTGCCTGGAAGTCGTTAACAACCGTTTC
GAACTGGTCATGATGGCATCCAAGCGTGCCCGCCAGCTCGCCAACGGCGTGCAGGCCACG
CTGGACAACAGCGAGACCGAGGACAAGCCGACCGTGCTGGCGCTGCGCGAAATCGCCGCC
CGCAAGATCGACAACGCGCTGATCGACGAAGTCGAGAAGGCCGAGCGTGAGCGCGCCGAG
CGCGAAGCGCTGGAGTGGGCTGCCGCCGAAGTGGTCGCTGACGAAGACATGTCCAAGAAC
GACGATTGATCGCATCGATCAACGTAATCGTTGGATACACCGAACAGCCCGCCCCGTGCG
GGCTGTTTCGCATTCAGGATTTGCCGTAAACGTCGCGCTGGAATAGGCTGCGGGCATGAA
CCCAGGCCCCACTGCCAAGGTCGCCGCAGCCCCCACTGCCGCCGTACCCGACTACGTCCT
CCAGCTTGAACGCGCCGCCCATTACCTGCCGCCGGAACAGCTGCCGCTGTTGCGCCGTGC
CTGGGAAGTCGGAGCCTCCGCGCACGCTGGGCAGACGCGCAAGTCGGGTGAGCCCTATAT
CACCCACCCGGTGGCGGTGGCCCAGGTGCTGGCCGAGCTCGGCCTGGACGTGGAAGCGCT
GATCGCCGCGATCCTGCACGACACCATCGAAGACACGCCGCTGACCCGCGAGGCGCTGGC
CGCCGAGTTCGGCGAAGCCGTGGCCGAACTGGTCGACGGCGTCACCAAGCTGGACAAGCT
GAAGTTCCGCGACCGCCAGGAGGCGGCCGCCGAGAGCTTCCGCAAGATGCTGCTGGCGAT
GTCGCGCGACCTGCGCGTGATCATGATCAAGCTGGCCGACCGCCTGCACAACATGCGCAC
GCTGGGTGCGCAGAGCCGCGAAGCGCGCGGCCGCATCGCCCGCGAGACGCTGGAGATCTA
CGCGCCCATCGCCCAGCGCCTGGGCATGAGCCTGGTCAAGAGCGAGCTGCAGAACCTCGG
TTTCAAGGCGCTGTACCCGTGGCGCCACGCCATCATCGAGAAGCACATCCGCAGCCAGCC
GGTGGTGCGCCGCGAAGCGATGGCGCAGGTGGAAGTGCAGCTGTCGCAGCGCCTGGCCAA
GGAGGGGATCGAGCATCGGCTGATCAGCCGCATCAAGACCCCGTGGAGCATCTACAACAA
GATGCGCGACGAGAACAAATCCTTCGACCAGGTGATGGATGTGTTCGGCTTCCGCCTGGT
CGTGCGCAGCGTGCCCAGCTGCTACCACGCGCTGGGTTCGGTGCATGCCACCTTCAAGCC
GCTGGATGGCCGTTTCCGCGACTTCATCGCCATTCCCAAGGCCAACGGTTACCAGTCGCT
GCACACGGTGCTGTTCGGGCCGTATGGCTCGCCGATCGAAGTGCAGATCCGTACCGAGGA
AATGGACCTGATCGCCGAACGCGGCGTGGCCGCGCACTGGACCTACAAGTTCGGCGGCGA
TTCGCCCAACAGCGCACAGAGCCGTGCCCACGCGTGGATCGTCGAGCTGATCGACTCGCA
GCGTGCCGCCGGTTCCTCGCTGGAGTTCCTGGACAACGTCAAGGTCGACCTGTTCCCGGA
CGAGGTCTACCTGTTCACCCCGAAGGGCAAGATCCTGGCCCTGCCGCGCAATTCCACCGC
GCTCGATTTCGCCTACGCCGTGCATACCGACGTCGGCAACATGGCGGTGGCCTCGCGCGT
GGACAAGAAACTGGTGCCGTTGCGCACCAAGCTGGTGTCGGGGCAGTCGGTGGAGATCAT
CACCGCACGCTCGGCCACGCCGAAACCGCAGTGGCTGGAATTCGTGGTTACCAGCAAGGC
GCGCACCGCCATCCGCCACCAGCTCAAGCAGCTGGAGCACGAGGATGCCGTGCAGCTGGG
CCACCGCATGCTCGACCGTGCGCTGGAAGCGATGGATTCGTCGCTGGAGCGGCTGCCGAA
GGGGCGCCTGGATGCGTTCCTGGCCGAACACCGCTTCCCGCGCCTGGAAGCCCTGCTGGC
CGAGGTCGCACTGGGCAACTGGATGCCGACCCAGGCCGCGCAGGCGCTGATGGCCTACGC
CGAACTGCGTGGCGGCCCGCATTCGCGCCACCACTCGCAGGAAAAGATCCTGATCAACGG
CAGCGAGCGTGGCGTGGTCACCTTCGCCGGCTGCTGCCAGCCGATTCCCGGCGACGAGAT
CATGGGCTACCACACCGCCGGCAAGGGCATCGTGGTGCACCGCATGGACTGCCCGAACCT
GGCCGAGCTGCGCAAGTCGCCCGAGCGCTGGGTGCCGATCGGCTGGGACACCACCGTCTC
CGGCGACTACGACACCTCGCTGGTGGTGGAAGTGGAGAACGGCACCGGCGTGCTGGCACA
GCTGGCCGCTGCCATCGCGCAGAGCCACTCCAACATCGAGCGCGTGGACTACCTGGATCG
CGATTTCAACGCCGCCGTGCTGGCGTTCAACATCCAGGTGCGCGACCGCAACCACCTGGC
CGAAGTGATGCGCCGCCTGCGCCGCCTGTCGGTCGTGCAGTCGGTACGCCGCCAGTAGGT
CCACGCCATGCGTGGATGACGTTCCGCGCACACGACATACGGGGTCGGATCCGTTTCCCG
CCGGGAAACGGATCCGACCCCCAGCCGATGCCGCGCCCACCCGGTACAATCACCGCTCTG
TTTTCCCCCAAAGCACCGGAGCGACCCATGTCCCGCCAGATCATCAACACCGAAAAGGCC
CCCGCCGCCATCGGCCCGTACTCGCAGGCCGTGCGCGCCGGCAACACCGTGTACTTCTCC
GGCCAGATCCCGCTTGACCCGGCCACCGGCGACATCGTCGGCGCTGGCGACGTCGAAGCG
CAGGCCCGTCGCGCCTTCGACAACCTCAAGGCCGTGGCCGAAGCCGCCGGCGGCTCGCTG
GACAAGGTCGTGCGTCTGGGCCTGTACCTGACCGACCTGGGCGAGTTCGCCAAGGTCAAC
GCGGTCATGCAGGACTACTTCCAGGCCCCGTACCCGGCCCGTTCCACCATCGAAGTCTCC
GGCCTGCCGAAGGGCGCCAGCTTCGAGGTCGACGCGGTGATGGTCATCGACTGACCACCA
CGTGGCACGCAAGGCGGCGGTCACCCCGGTCCTGTCACCGTCCGGCGAAGCATCCCTGGC
GATGCTCGCCGGCGTCGGTCCGGCCGTGGCCGCCAAACTGCAGGCGCGTGGCCTGGCCAC
CCTGCAGGATCTCTGGCTTCACCTGCCCCTGCGCTATGAAGACCGGACCCGGCTGACCCG
CATCGAAGACCTGCGCAACGGCGTGCCGGCGCAGGTGGAAGGGCGGGTGGTCGCGGTCGA
GCGCGGCATGCGCTACCGGCCGATGCTGAAGGTCGCGGTGGAGGACGAAGGGCAGGGCAC
CCTGGTGCTGCGCTTCTTCCATTTCCGCCAGCAGCAGGTCGGCCAGTTCGCGGTCGGCAA
CCGGCTGCGCTGCTTCGGCACGCCCAAGCCCGGCCACCTCGGCCTGGAAATCGTCCATCC
CAGCTACCAGGTGCTGGGCCGCAACGATGATCCCGAACTCGGCGACCGCCTCGACCCGGT
GTATCCCACCGTCGAAGGCGTGGGCCCGATGACGATGCGCAAGCTGATCGGCCAGGCCCT
GGATCGCCTGCCCGAGGAAAGCACGCTGGAACTGCTGCCCAGCGGTTGGCTCGATGGCCT
GGGCCTGCCGTCGCTGCGCAGCGCGCTGCTGACCGTGCACCGGCCACCGCCGGATGCCGA
CCTCGCCGCGCTGGCCGCCGGCACCCACCCGGCGCAGCGCCGCCTGGCGATGGAAGAACT
GCTGGCCCACCACCTCAGCCTGCGTCGCCAGCGCATTGCCTTGCAGGCACACCATGCGCC
GCCGCTGGCTGGTCCTGGCAAGCTGGCCAAGGCGCTGCTGAAGCAGCTGCCGTTCGCGCT
CACCGGCGCGCAGGCGCGCGTGTTCAAGCAGATCCGCGAAGACCTCGCGCGCCCCAGCCC
GATGCTGCGGCTGGTGCAGGGCGACGTCGGTTCCGGCAAGACCGTGGTGGCCGCACTGGC
GGCGATGCTGGCGGTGGAGCAGGGCAAGCAGGTCGCATTGGCAGCGCCCACCGAACTGCT
GGCCGAACAGCATCTCAACAACCTGCGCGGCTGGCTGGAGCCGCTCGGTGTGCGTATCGC
CTGGCTGGCCGGCAAGGTCACCGGCAAGGCGCGCGCCAAGGTGATGGCGCAGGTCGCCAG
CGGCGAAGCGCAGGTGGTGGTCGGTACCCACGCGCTGATGCAGGAGGCGGTGGTGTTCCA
GGATCTGGCCTTGGCCATCGTCGACGAACAGCACCGCTTCGGCGTGCACCAGCGCTTGGC
GCTGCGCGACAAGGGCGCGGGTGGCAACAGCGTGCCGCACCAGCTGGTGATGACCGCCAC
GCCGATTCCGCGCACGCTGGCGATGTCCGAGTACGCGGACCTGGATGTGTCGGCCATCGA
TGAACTGCCACCGGGACGCACGCCGGTGCAGACCGTCGCCCTCAACAATGACCGCCGCCC
GGAGCTGATCGAGCGCATCGCGCTGGCCTGCCAGGAAGGGCGGCAGGTGTACTGGGTGTG
CACGCTCATCGAGGAAAGCGAAGAACTGGATGCCACCCCGGCGCAGGCCACCTACGAATC
GCTGCAGGCACTGCTGCCCGGCGTTCGCGTGGGGCTGGTGCACGGACGCCTGAAAGCCGC
CGAAAAGCTGGCGACGATGGTGGCGTTCAAGACCGGCGAGATCGACCTGCTGGTCGCGAC
CACGGTCATCGAAGTGGGCGTGGACGTACCCAATGCTTCGTTGATGGTGATCGAGAACGC
CGAACGCCTCGGCCTGGCCCAGCTGCACCAGCTGCGCGGCCGCGTGGGGCGTGGTTCGGC
GGTATCGCGCTGCGTGCTGCTGTACCAGGCTCCGCTTTCGCAGATGGCGCGTGAGCGCCT
GCAGACCATGCGCGAAACCAACGATGGTTTCGTCATCGCCGAGAAGGATCTGGAACTGCG
CGGCCCCGGCGAACTGCTGGGCACCCGCCAGACCGGCCTGGCCGGTTTCCGCATTGCAGA
CCTGGCCCGCGATGCCGGCCTGCTGCCCGGCGTGCATGACCTGGCCGAGCGACTGCTGGC
CCAGCAGCCCGCGTTGGCCGATCGCGTGGTGCAGCGCTGGATCGGCACCGCCGTGCGCTA
CGCCTCGGCGTAAGTGGGGGGGGGCAGGCCCCTTTGCACAGCAAAGGGCTCTGACCCCAT
CCCCGGGACGCTCATCCACGCACGGCGTGGATCCACTGTAGAGCCGAGCCCACGCTCGGT
TGCTGTGCGCGTTGCGCGCGGGAGTCGAGCATGGCTCGACTCTACAGAGAGCTCTTCCCC
GCCATCCGCGGGAAACCCGTTTTCGGCGTTGCTGTTGAAGTTGTCGGCCAGCGGCCGGCA
CTACCGCGGGTGCAGGTCGCAGCCCTGCCGCCCCCCATACTTGCAACGGTCATCATCCCG
GTCCACACTTCGTTGCCGATCTGAAGACGGCAACGATGACCCACAAGATCCCCCTGTTGA
TCGACACCGACCCCGGTGTAGACGACGCCCTGGCCCTGCTGATGGCCTTTGCCGATGAGC
GGCATGACGTGGTCGCCCTGACCATCGCCGCCGGCAATGTCGGCCTGCAGTACACCGTCC
GCAACGCCCTCAAGCTCTGCGACATCGTCGGCCGCACCGACGTGCCGGTGTTTGCCGGCA
GCCCGGATCCGCTGCTGCATCCTTCCGTAGACGCTGCCCACGTGCATGGCCGTGATGGCT
ATGGCGACGTGGACCTGCCGCCGCCGAGCCGCCAGGCCGAAGCCGAGCATGCTGCGCTGG
CCATCCTGCGCCTGTCGCACGCGCATGCCGGCGAACTGATGCTGGTGATGCTTGGCCCGC
TGACCAACCTCGCGCTGGCACTGAAGCTGGACCCGACCCTGCCCCAGCGCATCAAGCGCA
TCGTGGTGATGGGCGGCGCGGTCACCTGCCACGGCAACATCACCCCGGCGGCCGAATTCA
ACATCGCCTTCGATCCGGAAGCGGCGCATGTGGTGTTCACCTCGTTCAAGCACCTGCTGG
TGTCGGACTGGGAGGCCACCGTCGCCCACGGCCTGCCGCTGGAAGAAGCCGAGAAGTGGC
TGCAGGCCGACTCCGATCGTGCCCGCTTCTACGAGCTGATCTCGCGCAAGACCCGTGGCC
TGTCCGAAGACAGCAAGGGTGGCCGCTGGTACACCGCCGACGCGGTTGCCATGGCCTGGG
CACTGAACCCGGAAGGGCAGCTGCGGGTCGAGTCGCGTCCGCTGAACGTGGAGCTGAATG
GCACGTTCAGCCGCGGCGCCACCATCGTCGACTGGAACCGCCAGACCGGCCAGCCGGACA
ACTGCGATCTGCTGATGGCCTACGACCAGCAGCGTTTCGAGGCCCTGGTACGCCAGGCCC
TGGGCGCGAACTGAAGCCGATTGACCGGCACCGGTTGCCCCGGGCGGCAACCGGTGCTTA
TAATGCCGCTCTTGACCACCAGCCCATTTACGGTGTGAGCCCATGAAGGCCGATATCCAT
CCGAACTACCGCGACGTCGTCTTCCATGACGTCACCTCCGATTTCAAGATCCTGACCCGC
TCGACCATGGCGACGAAGGAAACCATCAAGTGGGAAGACGGCAACGACTACCCGCTGGTG
AAGGTTGAAATTTCCTCGGCTTCGCACCCGTTCTACACGGGCAAGCACAAGGTCATCGAC
ACCTCGGGCCGTATCGACAAGTTCCAGAAGCGCTACGCGCGCTGATCTGTCGATCCAGCT
TCGAACCGACGGCCGCGCTCTGCGCGGCCGTTTGTTTTTCCCCAACGCCTACCCAACGGG
CGTTTGGATGGACAGAACACTGCGTTCGTGTGACAACGCTTTTGCCGATCCGGGCCGCTT
GCTGGCCGGGTTCTGGCCGCCTGCCGTCTACGACTTCTGTCTAGCGCCGGGCAAATGCTG
CTGTGCGATAATGGCATGATCCCCGGCACAGGCCGAGGACGTCATTCACGTGCCTGACCA
ATGCGCTTGGGCAGGCGCCTTCCCATGAAGGAGCGCACACAGTGTCCGATCTTGATCAGG
TCACGCTCAACGCCGGCGATAAGTCCGTCGTTCTGCCCGTCATCAAACCCACCCTTGGCA
ACGACTGCGTCGACATCGCGAAGCTGACCAAGGAAACGGGGTTCTTCACCTACGATTCCG
GCTTCACCGCGACGGCCAGCTGCAAGTCCGCCATCACTTACATCGACGGCGACAAGGGCG
TGCTGCTGTATCGCGGCTACCCGATCGAGCAGCTGTCGGAAAAGTCGAGCTACGTCGAAG
TGGCCTACCTGCTGATCAACGGCGAGCGCCCGAGCGCCGAGCAGCTGAAGGCCTTCACCG
ATGAGCTGACTGCCGAAGCCAATGTCGACGACTCGATCAACACCCTGATCGGCAGCTTCG
CCAAGGACGCCCACCCGATGGCCATCCTGGCTGCTGCGATCGCGCAGCTGTCGGCCATCT
ACCACGACGCGCTGGACCTGTCCGACGCCGAACAGCGCCGCCAGGCCGCCGTGCGCCTGA
TCGCCAAGGTGCCGACCCTGTCGGCGCTGATCTACCGCCATGGCAAGGGCCTGCCGGCCA
ACAAGCCGGACACCTCGCTGGACTATGTCAGTCGCTTCCTGAAGCAGACCTTCGAGTCGG
CTGACGGCCAGTACGATCTGAACCCGGATGTGGTCAAGGCGTTGGACCTGCTGTTCATCC
TGCACGCCGACCACGAGCAGAACGCCTCGACCTCGACCGTGCGCCTGGTCGGTTCGACCG
GTGCCAACCCGTACGCGTCGGTCGCCGCTGGCGTCACCGCGCTGTGGGGTCCGGCCCACG
GCGGTGCCAACGAAGCCGTGCTGAAGATGCTGGAAGAGATCGGCAGCGCCGACAACGTCG
AGTCCGCCGTGGTCAAGGCCAAGGACAAGACCTCCGGCTTCCGCCTGATGGGCTTCGGCC
ACCGCGTCTACAAGAACTTCGACCCGCGCGCCAAGGTCATCGGCGAGATGACCAGCAAGG
TGCTCAAGCAGCTGGGCGTGCAGGATCCGCTGCTGGACGTGGCCGTGAAGCTGGAACAGG
CCGCGCTGCAGGACGAGTACTTCGTCGCGCGCAAGCTGTACCCGAACGTCGATTTCTACA
GCGGCATCATCTACAAGGCGCTGCAGATCCCGACCGAAATGTTCACCGTCATGTTCGCCC
TGGGCCGTACCTCCGGCTGGGTCTCGCATTGGCTGGAACAGCAGGTCGATCCGGAAATGA
AGATCGGCCGTCCGCGCCAGGTCTACACCGGCAGCGACGTGCGCGACTACCAGGGCTGAT
CGCCCCGCGTAGGTTGTGCCGAGAACGCCCCGCATGCGCGGGGCGTTTTTTTTCTGCCGC
CCTGGTGGGTGCCAACCAAGGTTGGCACGCTTTCGACACTCGCGAAAAACCATCCACGCA
TGGCGTGGATCCACTTGTTCCCGCCCCTGGTTGGCACGCTCCCCATCCACGCGTGGCATG
GATTTACCGCGTTCCCGCCTTGGTAGGTGCCAACCTTGGTTGGCATGCTCTTCAACGCGC
CAAGACCGCGTGATTCAGGGGTCTCATCAGCTTCACAAGCGCTCGCGCAGCCTCAGGACG
CCAGCTGCATCCGCAGCACCTGAAATGGAGCGTCCATCCCGATGAGTACCCGATTCGACC
CACCCGAGCGCGGCCCGCTCGGCGCTGACGTCGCCGCTGTCGTCACTGCCCCCATCGTTC
CGCCCGCCAGCGAAAGCGCGGTGTCGTGGGGAGCCATCTTCGCTGGCGCCGCCGCCGCCG
CTGCGCTCTCTCTCATCCTGCTGATCCTCGGCGTGGGCCTGGGGTTGTCGTCGGTGTCGC
CCTGGTCGTTCGAAGGCGTCAGCAAGGAAACCTTCGGCTGGTCCAGCATCGCCTGGCTCA
CCTTCACCGCGCTGGCCGCTTCCGGCCTGGGTGGCTATCTGGCGGGTCGCCTGCGTACCA
AGTGGACGCAGATCCACGGCGACGAAACCTACTTCCGCGACACCGCGCACGGCTTCGTGT
CGTGGGCGGTGGCCACGCTGCTGACCGCGGGCCTGCTGACGTCGGCCATCGGTGGCGTGC
TGGGTGCGGGCGCAAAGGTGGCCGGCGCCACTGCCGGTGCCGCTGCGTCCACCGTCGGCG
TGGCTGCAGCCGGTGCCAGCGGCGCTGTGGCGGCTGCGCCGGAAGGCGACCTCGACTATT
GGGTGGATGCGCTGTTCCGCAGCACGACCCACGCAGGGCCGGCCGATCCCGCAGCGCCGC
CGCCGGGCGCACCGATGGACCCGGATGCCGCGCCACCGCCGGCAGCGGGCGCCGGTCCGC
GCGACGCGCGCATGGCCCCACCGCCGCGACCGGCGCCGGGCAACGGTCCGATCGGCGATC
GCCGCGAAGTGCGTGCCGAAGTGAACCGCATCATCGTCAACAGCCTGCAGGGGGAAGGCC
TGGATCCGGCCGATACCCAGTATCTGTCACAGCTGATCGCGCGCGATACCGGGATGAGCC
CGGCTGAAGCGCAGGCCCGCGTGACCGATGTGCAGACGCGCATGCGTGCAGCGCTGCAGA
AGGCCAGGAATACCGCCAAGCAGGCTGCCGACGATGCGCGGAAGGCGACCGCCTACGCCG
CATTGTGGCTCTTCATCACCCTGCTGATCGGCGCGTTCTTCGCCAGCCTCAGCGCCACCT
GGGGCGGCCGCCGCCGCGACCTGTAATCCACCCTTCCATGCAAGGAGACCTGCCATGAAG
ATGATTCTGCTCTGGTTGCTGGGCGTGCCGATTCCGCTGCTGATCCTGTACGCGATCTTC
TTCTGATCGCGCACCACCGCGCCGTGTCATCGGGCCGCCGAAAGGCGGCCTGATGCCATC
CCGCAGATCCACGCCACGCGTGGATGCCCCACAGTAGAGTCGAGCCATGCCCGACTCTAC
AAACGCAATGCAATGAGGTTTATTGCATTCAAACAGTGAGGGAAATTGCATAACCCTCAA
ACATAGAGCGCCTTCAAAAATTCTCCTTAACGTTCAACGTTTTAGGAATGCTTGAATGGC
CTGCATGGCAATGGATTTCTAACATTCTCTCCGTCGCCCGCACCCATCCCCGCGGGCGGC
GCTTCCCTCCCTTTTCTCCTTGGGGAGGGGAGCTTTCAAATTCCCCCTTGTCCGAGAGAG
ACAATCATGCACGCCATTATCAAGAAGGCCGCGCTCGCTGCAGCGCTGGCCACTGCTTCA
CTGTCCGCGCACGCTGTTGAAACCAGGATCTCCGTCTACGCCGACGTCGATCCGACCCTG
GCGCTGCTGCGCGATGACGGCACCCCGCTGCCGGACCTGGTCACGCTGACCCACGATCCG
CTGCGCGGCCTGATTCCGGACACCCAGCGCGTCCGCATCCACTCCAACGATGAAGCCGCC
GATATCGAGGCCCGTATCGACGGTCCATTCGTGCTGGCCAACGAGACCGGCGCCGTCACC
GTGCCGATGACCATCAGCCTCAACAACCGCGCACTGGGTACCACTGCCATCGAGTACAAG
GCGGCTGATCTGTTCACCGGCGCCGGCTCCACTCCGGGCGCCTCGATTTCGATGCCGTTG
ACCATTGCCCAGACCACGCCGGCGCCGATTGCCACCAAGGGCCGCTACGCCGGCATCGTC
AGCGTCGTGTTGAACCAGAAGGCCACCACGCCGTAATCCCCGCGCGCCGGTCCGCACGCC
GGGCCGGCCGCTTCTACAGCGGTACCCCCATGATTCGACACGCCCCCGCCGTCACTCGGC
TGGCGGTCGCGCTCGCCCTGGCAATGGTTGCTCCCTTGGTGGCGGCCCGCGGCGTGCCCG
CCGGTTTCGAGGATCTGGTCGATGGCCAGACCGAACAACTCGACATCCAGCTGTTCGGCC
GCTCGGCCGGGCTGTCGCCGGTGCGCGTGACCCTGGAGCACGTGCAGCTGGAAGATCCTG
CGCGCGTGCTGCAGGCGCTGGCCCTGCCTGCCGAAGCACAGGCCGCGTTGCTACCGGCGC
TGTCGCAACCGTTGCCGCGCAACAGTCACCTGGCCTGCCGCTTTGGTGGCGCCACGGCGG
GGTGCGGCTATCTGGACCCGCCCGAAGAGCCCACCGCGGCGCGCGCGCTGTACGACGAAG
GCGAGGGCGCCGTGCGCCTGTTCGTGGCGCGGCAGTGGATTCCCGGCGAGCCGGCAGCGG
AGCGTTACCACAAGGTCACGGCCAATGCCGAGAACGCCTTCCTGCACCAGCAGACGCTCA
ATGTGAGCGGTGGTCGCGATTACCAGGCACTGTCCGCGCGCGGCGTGGGCACGCTGGGCC
TGTTCGACCGCGGTCATCTGTCCGCCGAGTGGTACTACACCCAGCAACGCTACCGCAGCC
GAAGTGACGACGACTTCCAGTTCGACAACGTCTATTACCGCCATGACCTGGGCCAGGCGC
ATTACCTGCAGCTCGGGCGCATGGATCGCCGCAACCTGTCCAGCCCGCAGGGTGGCACCT
TCAGTTTCAGCATGCTGCCGCTGGACCGTTTCCAGGGCGCGCGCGTGGGTACCACCCAGG
CCTATGTGGACACCGATGCCGCCGTGCAGGCCACGCCGCTGACGGTGCTGCTGGCGCGCG
ACGCTCGCGTCGATGTGTTCGATGGCGAGCGGCTGCTGCAGACCTTCTACCTGCAGGCCG
GCATCAACCAGATCGACACCCGCAATTTCCCGTTCGGCAACTACCTGGTGCGCATGCGCA
TCTACGAGGACGGTGTGCTGGTGCGCACCGAGGAGGCGCCGTTCGACAAGGGCGGCGACT
GGACCAACAGCCAGTGGCAGTGGTTCGTGCAGGGCGGCCGCCGCAACGAGCGACGCAGCG
ATCGTTTCGACGGTGAGTCGGTTGCGGTGGCGGGCGTACGCGTGCCGCTGGGCCGCGATG
CCGCACTTACCGCGGGTGCCGCCAACCTCGGCGGCCACAGCTACGGCGAGCTGCGCCTGG
ACCTGCGCCGCGTGCTGGCCACCCAGGAAATGCGCGCCTCGCTCAGCGGCATGCGTGGAA
GCGATGGCAGCAATGGTCAGCAGCACCAGCTGTCATACCGGCGCAAGGCGTCGTGGAATC
TTTACCAGCAGCGCATGCGCGGCAAGGCCTGCCAGTTCGAGGCCGATGCACGCGACCAGC
TGGGCTGCACCAACTCACTCAGCGGCTCGGTATCGCTGCCGCTGGCCGGCGGCAACGTCT
ACGTGGGCTACACCCGGCGCCAGACCTGGCGCACCGGCTGGCATCGGCCTGAATTCGAGC
AGGACCCGTTGTTCGGGCTGGATCCCTTGCTGCCGCCCGGTCCGCTGGAGCCGCGCCGCG
AGCCCGTGCTCAGCCGGACCTGGCAGGCCAGCTTCAGCCGCAGCCACCGCTGGCAGGACT
TCAGCGTGTCCACGCGCGTGGGGCTATGGCAGCAGCGCAGCACCGACAGCGTGCGCGGCA
GCAACGAGCGTGACCGTGGCATCTACTTCAACCTCAGCCTGACCCGCCTGCAGCGTAACC
ATGACAGCAGCGGCCAGCGCCGCTACGCGGTGGACGTGCGCCAGCCGCAGCATCAGCGCC
CGGCCATCGACTACAGCGTGGGCCAGAGCCTGCGCCAGGACCGGGACACGTACTATCGGG
AGCTGAACGCCGAACTGCGCGCCAACAACAACGATCGCTACAGCGCGTCACTGAGTGGCC
AGCTGCAGAACGGCATCGGCAACACCACCGCCAGCATCGCGCACTATCAGCAGCGGGGGC
GTGGCGAGACCGGCTACAGCGGCAGCCACAGCTCCGGCTTCGCACTGGGCCGTCGTGGTT
TCTACTGGAGCGGTGCCAACGGCGCCGAGGCCGGCTTGGCCGTGCAGGTGGACGGTTTCG
ACGATGCCGACCTGCATGGCGTGGCCGCGGAATTGCAGGTGGGTGGGCTGCGCCGACAGC
GTCTGCAGATCGGCGAGCGCCGGCTGCTGCCGCTGCAGGCCTATCAGTCGCAGCGCGCCG
AAGTGCAGGATGCCAGCACGCTGGACAGCATCGCCGCGATCCGCGTGACCGGCGTGGGCG
GTGCACGGCCGATGTTCCTCACGCCCGGCAAGCTGATGCGCATGCCAGTGCCGATCGAAG
TGACCTACACCTTCATCGGCAACGCCAAGGACCTTGCGGGGGCGCCCCTGGGCGGCGCCC
GCATCCTCAATGCGCCGGTGCCCGGCACCAGCGCCAACGGCAGCTTCGTTGCCGATTTCC
CGCGCCGCGAAACAACGCTGTACCTGCTGCAGGACGACCGTCTGCTGCATTGCCCGTTGC
AGGTGCGCGAGCGCCGCCAGGTGGTGCTGCTGGTCGGCGCCGTGCACTGCGAGCCGCTGG
CCGTGGCCCAGCTGCCCCCCGAGATCCGCCAGCAGGCCCGCGTGACCCGCCTGCTGCAGG
AACGCGCGTTGATCGCCGCCACGCCCCAGACCGCTGCTGCAGGAGGTGCGCCATGAGCCG
GCGTTGGATGTGTGTGTTGATGCTGGTGTGTGCGCTGGTTCTGGTGATGCCACGGGCGTG
GGCGCAGTGGCCGCCGGAGACGCATCCGACGGACCAGAGCCGGGACATCGTGATGAGCTG
GGATCGCTCGGCGGTGCCGGGTGATGTGGAGCTGTGGGCGCCGCGGACGGTGCTGGGGTT
CAGTCACGATCTGGCGATGAAGTATGGGCAGATCCATGTGGTTTGTGGGTCTGCTTCTGA
TAGTGAGTTTGGGCGGTGCCCGACGGAAAGTGAGCCGACCATGTCAGGGGGCACAACAGA
GATTGCGTTGCGTCTCGTTGAGCTGAGGACTGGCCTGCAAACGGAGATTCGTGCGGTGGG
AAGCTTGCAGCGGGCGATGTCGGGCTATCGCTGCGCTAGCGATCTCTGGGACAGTGACAA
GCGCATTCTGAACGGATCATTCTGGTTCACCTGTGGCATAGGTAGCGGGGCAGATCAGCC
GCTCGGAACCGGCGTCGAGATGATCCTGCCTCAACGCGAAATTTCGCGTCTCGTCGCAGG
CCACTGGAAGGCCACGATGCGCCTGAACATCAAGGCCGATCCTGCTGCAGCACCCGTCGC
CACAGCCACCTTCAACTTCGACTTCACCGTCACCGACTACGACGCGATCTCGATCTACTT
CCCCGGCTTCGACGGCATCGCACCGCTGGTCAACATGGACCTGCGCTACGACCCCATCCG
CAAGATGGTCGGCGGCTACAAGGAAGTGGACATGTGCCTGTACGACGGCGTGGGCTCGCA
GAGCGAGTTCCTCGGCGTCACCGTGCGCGACAGCGGTCCACGGCCCCCGCCCGGAAGGGA
CTTCGCGGTCTGGCACGGGGACGGTGGCAGCGATGACACCCAGCGCCTCGACTACCAGGT
CAGCCTGAAATACGGCGGCAACCGTCTGGCGATGAAGAACGGCGAAGAACAGCTGCTACG
CGGTATCGACAGCGCGCAGTTGCGGCTGGTGATGCTGCCGGGCATCAGCCAACCCGTGTA
CTGCGTGCCCACGCCGCTGGTGCTGGAAACGCCGCCTACGCCCATCGCCAGCAAGCGGCC
CGGTCTCTACGACGGCGAGTTGACGGTAGAGCTGCGCGTGCCGACCGCCAAACCCTGATC
CCCACGGAGCCTCATCATGAAGAAGCTGCTGTTCTGCCTGTTGCCGCTGAGTGCGCTGCT
GGCCCCGCCGGCGCATGCCAACCTCTCCATCCATCCGATGCGCGCGGCCGTCGATGGCAA
GCGCGGTACGCAGATCCGCGTCTACTCGCACTCCACCCAGCCGCAGTACGTGCAGGCACG
CCTGTTGCGCATCTCGAATCCTGCCCAGGTTGGCGAGGAAGAGGTGGAAATGGAGGCGGC
CGATGCCGCGGTCGCCATCACCCCTGGGAAGTTCGCACTGAGTGGCGGAGGCAATCGCCT
GATCCGGGTCATTCCGCTGCGTACTGTCGAGAAGGAAGCGGCCTACCGCGTCTATTTCGA
GGGGGTCAGGGGCCCGGACGGGACCCTTCTCGAAGATGACGAGCAGGCTGCCCAAGCCAA
CGTCGGCGTCAGCCTGGTCTGGGGTGCGCTGGTGAACGTGCTGCCCACCAACGGCAGCGT
GGATCTGCAACTGCAGGGCGACACCCTGCGCAATGTGGGGACCCTGCGGGTCGGCATCAC
CGGGCTGGCCGAATGCAGCGCCAGTGGTGCCTGTACGACCCACGACTTTGCCAAAAGCCT
GTACCCGGACGCGGAGCTGAAGCTGCCGTTCCAGCCTCAACCGGGCAATACCGTGCAGCT
GCATTACCGCCTGTCCAAGGACGGCTACCGCGAGCACGTAACCACCCTGGCGCCGAGCGC
CTGATCGTTCTGGCCCCGCACTATTCGCGGGGCCTCATTTCCGAAGTCCTGTTAAGGGAG
AGAGCATGAACCACATCTATCGTCGTATCTGGAGCAATGCAAAGCAGTGTTGGGTGGTCG
TGGGCGAGCTGGTAGCAGCGCGTGGAAAGCCACGAAGCACCTTGATTCATCGTCGCGGGA
CCGCACTGGTTGTCTTCATCGCACTGGCCGGTGCGGTGGACAGCGCGAATGCGGGTCTCG
ATGTCGGTTGTTCGGGTGACAACGGGAACATCCGGCACTGCATCCCATTTATGGGTGTAT
GGGATCCAAAGATGTCGACGGGCTATGCCGATATGAGTTTGGATGTGACGAACTCGATGG
CGATCGGTGCGGGGTCCAGAATATACGGAAGCTATTCATTCGCCTTCGGTCAAGGCGCAC
GGATCGAGAAGCGGAACAGTGTCGCGTTTGGATACCACTCTACATCTTCCGACGTTGACA
GCGTGGCGATCGGTTACACGTCGCGCACCGGCAGCAATGGGGGTCACAATGTCGCAATTG
GGGCCAAGGCCTTTGCCGATTACATTGGCGCAACCGCTTTGGGTAACAGCTCAACGGCTC
GCGCTGAGAATGCTGTCGCCATTGGAAGCGGCGCCTCGGCCACCGCATCGAATGCGGTCG
CCATTGGTGCCAACTCGGTAGCCAATGGAAGCAACACAGTATCGGTGGGAAGCAACAGCA
TTAAACGAAGGATCGTGAATGTCGCATCAGGCAACATTTCCTACGGTAGTGCGGATGCGG
TCACCGGTGGTCAGCTGTATGAAACAAATCAGAATGTAGCATCGGCGCGAAGCACAGCGG
ATTCGGCTTACTCGACCGCCAGGGCGGCCAGGACTGTTGCCGATACGGCGAAGTCCAATG
CGGACAATGCCTTGTCGAAAGCCAATGTGCTTTCCGGCCTCCTGAGCCAGACGGCTGCCT
CGGGGAACGTTCGCCTAGGTGCAAGTAACAGCGGAACCGTGCTGGACGTCCGCAACAGCG
CCAGCGCCAATCGCAGGATCACGGGCGTGGCGGATGCCACGCTAAGCACGACGAGTACGG
ATGCTGTGTCTGGCAAGCAGCTCAATGCCACCAACACCAATGTAACGGCCGCACGGTCCG
TCGCCGACTCCGCCAAGACCAATGCCGACAGTGCGCTGGCAAAGGCCAATACGCTCTCCG
GCCTTCTGAGCCAGACGTCTGCTTCGGGAAATATCCGTATAGGCGCAAGCAACAGCGGCA
CCGCACTGGACGTCCGCAACAGTGCCAGCGCCAATCGCAAGATCACGGGCGTGGCGGATG
CCACGCTGAGTACGTCCAGCACCGATGCTGTGTCAGGCAAGCAGTTGAATGCCACCAACA
CCAAGCTGGCAGATGCACAGCGCGTCGCAGACGCGGCAGCCGCGCGCCTGAACGCATCCG
CCCCGGCTATCGGGCTGGCGGCAGAGGCGGAAGGGAGCGGAAGCACCGCCAGCGTAGCGA
TGGGGCGCTCGGCGAAGGCCTACAACACCAACAGCATCGCAGTTGGTGCAGATGCTCGGG
CCGGTGTCGACGCCAACGGCGACAAGAGCGCTGCCACCGGTGCAGTTGCTCTCGGTGCTG
CAACGCGCGGTGGCAATGGCGCGGTGGCGGCAGGCCTGCGTGCTTCGGCAGTGGGTGATC
GCGCCGTGGCCGTAGGCAATGATGCGACGGCCGCGGCGACCCATGCCGCCGCGCTGGGCT
ACAAGGCAGATGCGAGCGGCAATCAGGCCGTCGCCATTGGCCGGGAGGCCGCCGCATCGG
CCTTGTATTCGACGGCGCTTGGCAATCTTGCAAAGGCGGGTGCCGAAAGTGCCGTTGCGT
TGGGCGACCGCGCCCTGGCATCGCACACGGGAAGTGTCGCTCTGGGCAACGGCTCCCAGA
CCACCGGCATCAATCAGGTCTCGGTCGGCAGCTCCAGTATCAAGCGCAAGATCGTCAACC
TGGCGGATGGCGCTGTCAGCAGCAGCAGTACCGAGGCCATTACGGGCAAGCAGTTGAATG
AAACAAATGGCCGGGTAACGACTGCACAGAATGCCGCCAACGGCGCGCAGACCACCGCCA
ATGCCGCACAGGTTGATGCCACCAAGGCCTTGGCTGAAGCCACCGTTCTGGGTGGGCTGG
TCGGGCAGGTTTCGGCCACGGGGATTGTCCGCTTGGGTGAAAAGAACAGCGGCACCGTAC
TGGATGTGCGGAATAGCGCGAATGCGAACCGTAAGCTGACCGGCGTGGCGGATGGCGTGG
TCAGCGCCGGCAGCTACGAGGCTGTCAATGGCAGGCAGCTCAATGCCACCAATGAGAAGG
TGGTGGCTGTGGAGGGCGTGGCCAGCTCTGCAGCTGCGGACGCGACCCTGGCAAAGGTGG
ATGCGGCCAAGGCGCTGGCCGAAACAGCGGTTCTGGGTGGGCTGGTGGCGCAGGTCTCCG
CCTCTGGCGATGTTCGTTTGGGAGAGAAAAACAGCGGTACGACCCTGAATGTGCGTAATA
GTGCAAATGCCGACCGGACGATCAGTGGTGTGGCGGATGGATTGCTGAGCGCAAGCAGTG
CTGAGGCTGTGTCCGGGAAACAACTGTATTCAACGAATGGGCGCGTCTCAGATCTAGAGG
ATGTCGCGCAGTTTGTGAGTATCGGATCAGCTCCCTTCAATGAGCGCGCACAAGCCGGTG
TCGCAGGTGTCGCGGTCGGAAATTCTTCCAAGACGGGACTAGATGGGGGAACCGCGGTAG
GCACGTTTGCGGAGGCGATGGGGAAGAACTCCACCGCAATTGGTCGAGCGGCAGCTGTTT
CTGAAGGTTCCGAGAATGGATTCGCCATGGGGGCAGGTGCACAGGTTGGCGGAGACGCTG
GCGGCGCGTATGCAGGTGTGGCGATTGGTGCTAGCGCAAGCGTTGAAGGTGGTGCTCATG
GCTCGCTGGCACTTGGAAATGGCTCGCTAGCGGATGAAGAAGGAGTTGCGTCATTCGGGG
GCGTCGGCATCCAGCGCCGTCTCGTGAATATTGCCCGAGGCACTGCTGACCACAACGCCA
CCACCGTCTCCCAGCTCAAGGATTCCCTCGCCACGCTCGGCGGAGGCGCAGGCATGGATG
CCAATGGCAACATCATCGCCCCGACCTACGCGGTGCAGGGTGGAACGCAGAACACCGTCG
AGGATGCACTGATGGCACTCGATGGCGCTGTCATCACCGCGGGCCGACGCGCGGACAAGG
TGGAAGGTCAGCTCAGCTCGATCTTCCAGGATTCGCCGTCGGCCCGTGCCGATGGCATGA
ACCAGATCACGCTGAATGGCGTGAATGGCATGGTGCTGACCAACCTGGCTGACGGCCGAG
TGGCGCCAGGAAGCCGTGATGCCGTAACCGGCAGTCAGTTGTACGCCGCAGAGCAGAAGA
TCTCGCAGAATCGGAATGATCTGGAGTCGATGCGCAAGGAGCGGGAGATGGGCGAGCAGG
CGATGCGTGGATTGGATGCGAGCGTCATCGACTACGGTGGTGCGCGTTTGACTGGCGTGG
CCGAGGCGAAGTTGTCGGCTGATAGCTCGGATGTTGTGCGCGGGAGTCAGCTCTATGAGA
CCAATGGTCGACTCGATGCACTGGAAGATGCTGGTCAGTTTCTCAGTGTGGGTACAGGTC
CCACGACTGGTCGCGCGGAGGCCGGCCGAGCCGGGGTCGCGCTTGGCATCCTTGCAAAGG
CGGGCACCGAAGGAGGAACTGCGATTGGGTCACGCTCTCTTGCGTTGGGGGTGAACTCGG
TGGCACTTGGGCGGGGATCGACCGTCTTCAATGGGTCCGATTTCAGCATTGCCATTGGGA
CGGGCGCGGAAGTCGGAACGTATGATGGTGGAACCGCGATTGGTGGGATCGCTCTCGGCA
TCGGTGCGAGGGTTCGGAATGGTGCCGACGGTTCGATGGCGCTTGGGTTCGACTCGTATG
CGACCGAGGTAGGAGTTGCATCGTTCGGTAATGGTGAGATGAAGCGCCGCCTCGTAAACA
TCGCCAACGGCACCGCAGACCACAACGCCGCCACAGTCGGCCAGCTGCGCGGTGCACTCT
CCGCCCTCGGCGGCGAAGTCGATGCCAGCGGCAACATCGTCGGCCCCAGCTTCAACGTGC
AGGGCCAGTCCCAATCCACCCTCAACGGCGCATTGGAAGCGCTCGACGGCGCCGTGGTCA
GCACCACCTCGCGCGTGAACCAGGTCGAATCCCAGCTCCGCTCCGTGTTCCAGGAAACTC
CCTCGGTACGCGCAGACGGTGCCGCCCAGCTCATCCTGGCCGGTGCCAATGGCATGGTCA
TTTCCAACGTGGCCAACGGCCTGATCGCGGCCGGCAGCCGCGATGCGGTCAATGGTGGCC
AGCTGCATTCGATGCAGCAGCAGATCAACGGCCGCATGGATGGGCTGGAGCAGCGTATCG
ACGATCATCCGCAGGCCCGCGCCATGGCGGCGGCATCCACACCTTCGCCGTCCACCGAAG
AGATCGCGCCGACGCCGGAAACCAGCGGCTCGCCGCAGATCGCCTCTACCGGTGAAGGTG
ACAAGCCGACGCCGCAGCCGAAGCCGAAGCAGGACGACACGCCCAAGCCGCAGGTCGACA
CCGCCGACCTGGAAAAGATGCTGGCCCGGGCCAACGAGTACACCGATGGTGCGATCAGCA
CCTTCGAACGCCGCCTGGACAAGATGGACAAGCGCTTCAACCGCATGGCGGCGATGAGCA
GTGCGCAGAGTGCGATGGCGATGAATACCGCCGGCCTGGCTACCTACAACCGCCTGGGTG
CGGGCGTGGGTTACAGCGAGGGTGAGTCGGCGATGGCGGTGGGCTACCAGCGTGTGCTGA
ACGAGAAGGGTTCGGCCACCTTCAGCCTCAATGGTGCGTTCACCAACAGCGGTGAGCGCA
GCATGGGCGTCGGCGTGGGCATCGGCTGGTAAGCCGTGCAGCCCCGGCGTGGTGCGCGTA
ATGAACCCCGCCGCGCCGGGGTCCTTGCCGAGGAGATGGCAATGTATCGATGGGTAAGCC
GATTCATCAGCTACCGCACGTTCTATCTGTGGCGGGCGCGTTTCTACTACTACACCCGCA
ATCTGGATCGCTGGGTGCAGTTCACCTTGTTGTGCCTGGTGGGCATGGTGCTGGTGCTCT
GGTACCACTGGCGGGTGGCGAGCGTGCCGCCACCGCGCGTGCATCCGGAGGCCGCCGCGC
TGCGCGTGGACAACATCACCCAGGAAGCGATCCACCGCATCGTGCTGGTGCGCCATGGCG
GCCCGACACCGGGCGAGCCGTTCACCACGCCGGAAGACGTCCGCGCGGGAACGCTGCGCA
CCCTGCGGGTGCGACAACTGCTGGACAGTGAGAGGGTGTGGCAGCTGAAAGCCCACATGC
TGGCCGACATGGCGGCGTACATCGAAGCCACGGGCAGCTGCTTCCCCTTCCCATGCTGGC
AGGTGAGCCACCGGCTGGAGCTCATGCGTGCGGCGGAGGCGGAGAACGCGGCCATCAACC
GGGGGCTGGAGCCGGTGCTGGAGGTGCCGTTGGACAGGATGCCCAACCTCAACGGCGGTG
AGCGCGCGCGGATACAGACGGCGTGGTCGGACCCGTTCGGCGATGTCTACAACCAGACTT
GGTTGCTGGGCGATCTGCAGAACATGCACGCGCGGATGATGATGGCGTACCCGCAGCGGG
TGGGAGCACCGTGGCTGATGCGCCTGCTTGGCGATGAGCCGGAGGAGCAGCACCATGATG
TCTGGTAGGGCAGCGCGCCTTCTGTAGAGCCGAGCCATGCTCGGCTGCTCTTGGGCCAGG
TGTCCGCATGCCTGATGCATCGTGCGGACCAACGGTCCGCACCCACCAGAAGAAGGAAGC
AGGCAGCGCGCCTTCTGTAGAGCCGAGCCATGCTCGGCTGCTCTTGGGCCAGGTGTCCGC
ACGCCTGATGCACCGTGCGGACCAACGGTCCGCACCTACCAGAAGAAGGAAGCAGGCAAC
GCGCCTTCTGTAGAGCCGAGCCATGCTCGGCTGCTCTTGGGGCAGGTGTCCGCATGCCTG
ATGCACAGTGCGGACCAACGGTCCGCACCCCAAGGTCGGCGCAACCGTCACCCCCCGATA
TACGCGGTGATCTCCGCCTGGGCCAGCAGCTGCCGCAACTGTGCGACAGACGCGCGTCGC
ATCGGCTTCTCATCCACCGGCGACAAGGGCGCCTGGCGCAGGGCGTCATACGGCAGCACG
GCCAGGTCGAAGGTCAGCTCTTCGGCGCTGAACACCCACACCGGTACCTCCAGGCAGCGT
TCGCGGTCCATCCGCAACCGGCGCGTCCGCGATTCGGCGGGAATGCCGTGTTCGTCGAGG
AAGCGATGCACGGCTTCCGGGTCGTCGCTGTGCAGGTGCAGCTGCACGGGGCTGTTGGCA
TCGGCGGTGCCCTCCAGCACCGGGCCGGCCAGGCGCGGTGCGAAGCCGTGCAGGAACTCC
AGCGCACGCAACGCGGCTTCGCGGCGGCGCTGCAGTTCGTTGCCGTGCTGGGGGCCGGAG
AACAGCCGCTGGTACTCGCGGAGGGCGTCTTCGATCTCGGTGTTGCGGGGCAGGGAGGCA
TCGTCGTGGATGCCGAGCCGGCTGGCGGCCTTCAACTTGGCCTGGTGGTAGTCGCGGATG
CCGCCTTCGGCCATCAGGCGGGCGGCTTCGTGGGCGAGGCGATGGCGCCGCTCGCGGGTC
TGGCTGGCAGCATGCTGACGGGCGCGATGCATGCGATGACTCCTGTTGCGACCTGGCTAC
AGACTAGCGCAAGGATGTGACATCCGCGTGGGTATTTCATGGAGGCGAGCAAGCGGGTGT
CGTTGATCCTGTAGAGCCGAGCCCATGCTCGGCTGCTCTACCGCAGGCGCCCGGAGCCGA
GCATGGGCTCGGCTCTACAGCCGCATGGGTGCCAACTCACCGTTGGCACCCACCAGAACC
TTCCTCAGAAGATATCGAACGCGGCGGCGTCGGCCTGCGGCGTATTGAGGTTCAGGTCGT
AGTCGGTCAGGCGGTCCATGTCTTCCACCTTCACCCACTCGGTCGCGCCGTTGAGGGTGG
CCTGGACCATGCCGCTGGGCGGGTCGTTCTGCGCGATCGGGGTGTCCTTCAGCGCGGTGC
GCATGTAGTCGATCCAGATCGGCAGGGCGGCCTTGCCACCGTATTCGCGGTAACCCAGCG
AACGGAAGTCGTCGCGGCCCACCCACACGGTGGTCACGTACGGGCCACCGAAGCCGGAGA
ACCAGGCGTCGCGGTGGTCGTTGGTGGAGCCGGTCTTGCCGCCCACGTCCTCGCGGCCGA
GCACCTTGGCCTGAACGCCGGTACCGCGCTGGACCACGTCGCGCATCATCGATACCAGCT
GGTAGGCGGTGCGGGCGTCGATCGCGCGCGGGGCAGTGCGGGCATCCGGGTTGGCCGGTG
CCGCCGGGGTTTCGACCTTGGCTTCGGCCTTGGCGGCGGCCGGGTCCACCTTCGGGGCCG
GAGCGCCGAAGTTGAAGCCGTCCACCACCTGGTTGACCGGCTGGTCACTGCTGCCGGCGC
AGTCGCGGCAGGCCAGCGCCGGGTTTTCCTTGAACACCAGGTTGCCGTCGCGGTCATTGA
CCTGGTCGATCAGCCAGGTGTCCACGCGCGAGCCGCCGTTGGCGAACACGGCGTAGCCGC
GCGCCACCGACAGCGGGGTCAGCGAGGCGGTGCCCAGCGACATCGACAGGTTCGGCGGCA
GCTCCGATTCGGCAAAGCCAAACTCGCTGATGTACTTGCGTGCGTAGTCCACGCCCATGC
CATCGAGCAGGCGCACCGACACCAGGTTGCGTGACTGCACCAGCGCTTCGCGCAGACGCA
TCGGGCCGCGGAAGCCGCCGCCGTCGTTCTGCGGGGCCCAGGTCTTGCCGCGGCGATCGC
GGAACACGACCGGGGCGTCGAGCACGATCGAGGCCGGGTTGTAGCCCTTGTCGAAGGCGG
CTGCGTAGACGAACGGCTTGAAGCTCGAACCCGGCTGGCGGCGGGCCTGGGTGGCGCGGT
TGAACTTGTTGCCGGAGAAGCTGAAGCCACCCACCAGCGCCTTCAGCGCGCCGCTGTGGG
CATCCAGCGAGACCAGCGCGGACTGGCCGCGCGGGATCTGGTCCAGCAGCCACTCGCCCT
CCTTGGCCCCGGCGCGCACGCGCACGATGTCACCGCGCTGCACCAGCTTGCCCGGGGTCT
TGTTGGTCCACTTGGCGGCGCCGGCCGGCAGCACGATCTCGCTGCGGTTGGCCAGCACCA
CGGTGGCGCTGCCGTCGGCGCCGGTGCTGGCGACGATCGCCGGCAGCAGGCCGGCCTGGC
CGTACATGCCGCGCAGGTGCTCGGCCAGGGCGGCGGCGTCTTCGCCGGCACCCACCTGCA
CCTGCTTCTCCACGCCGTGCCAGCCGTGGCGGTGGTCGTACAGCAGCAGGCCGTCGCGCA
CCGACTGGTTCGCGGCGGTCTGCAGGGTGGAGTCGATGGTAGTGGTGACGTGATAGCCCT
TGTTGACCACGTCGCCGCCGAAGCGGGCGATCATCTCCTGGCGCACCAGCTCGGCCACGT
ACGGAGCATCGACCTGCACCGGCGGCTCATGCGCGGTGGCGTGCATCGGCACGGCCTTGG
CCGCGTCGGCCTCGGCCTGGCTGACGAATTTCAGGTCGGCCATGCGCTGCAGCACGTAGT
TGTCGCGGCGCTGGCGGGCACGCTCCGGGTTGGAGATCGGGTTGCCCGACGAGGGGAACT
TGGGGATGCCGGCCAGCGAGGCCATCTCATCCAGGTCCAGCTCGTTCAGTTTCTTGCCGT
AATAGAACTCGGCGGCAGCGGCCACGCCGTAGGCGCGGTTGCCGAAGAAACTCTTGTTCA
GGTACAGCTCGAAGATCTCGTCCTTGCTCAGCTCGGACTCGATCTTGCGCGCCAGCAGGA
TCTCGGCCAGCTTGCGGGTGTAGCTGTACTCGGAGCTGAGGAAGAACTGGCGGGCCACCT
GCTGGGTGATGGTGGAGCCACCCGGCACGCGCTTGTCGCTGGTGGTGGCCAGCAGCCAGA
CCGCCCGGCCGATGCCCATGTAGTCCACGCCGCCGTGCTCGTAGAAGCGGGCGTCCTCGG
TCGCCAGGAAGGCCTGCTTCAGCTTCTCCGGCACGTCCTTCATGGTGATCGGGGTCCGCC
GGGTCTCGCCGAACACCGCCATCAGCTTGCCATCGGCAGCATAGACGTACATCGGCTCCT
GCATTTCCACGTCGCGCAGGGTCTGCACGTCGGGAAGCTTGGAGGAAACGGCGTAGTACA
GACCGCCCACGGCGGCCGCGCCGATCAGCGCCAGGACCAGGACAATCAAGAAGATCCAGC
GCAGCCAGCGGCGGAGTCGAGTCATCGGGTTCAGATTCCGATTGCGAATTTCGTGGTCGC
AGAGTATAGATTACGCAAGGTGCCGGCTGGGGTCGGCACCGGGGAGCGCAAGGGGAACAG
TCAGGGGCTGCATGGTGAATCCGTGAAGGAATTCACAGCAGGGCCGTTGCCATTTGCTAA
GAATACGTTATTAATGCTTGGGCGCAGGTCTTGCGTCCAAGTGCCCGTCGGCAGGGGAGA
AACCGTGGGGCTCATCCCAAAAAGTCAGTCGCCGCTCGTAGGCGTCGACATCAGTTCGAC
TGCGGTAAAGCTTTTGCAGCTGTCCCGCAGCGGCAATCGTTTCCGCGTGGAACATTACGC
TGTGGAACCTCTGCCGCCCAATGCGGTGGTGGAGAAGAACATCGTTGAAGTGGAGGCCGT
GGGTGAGGCCATCCGTCGGGCGATGAACCGTTCAGGCAGCAAGGCCAAATTGGCCGCTGC
CGCCGTCGCGGGGTCGGCAGTGATCACCAAGGTGATCCCGATGCCGGCCGATCTCGACGA
AAACGACATGGAAGCCCAGATCGAGCTGGAAGCGGTCAACTACATTCCGTATCCGATCGA
GGAAGTGAACCTGGACTTCGAGGTGATCGGGTCGATCCCGAACAACCCGGAGATGGTCCA
GGTGCTGCTGGCCGCGTCGCGTTCGGAGAATGTCGAGCTGCGCCAGTCCGCGCTGGAACT
CGGTGGCCTGCAGGCCAAGGTGATGGACGTGGAGGCCTTCGCGGTCGAGAACGCCTACGC
TCTGGTCGCCAGCGAGCTGCCGGTATCCATCGACGGCGTGGTCGCGCTGGTCGACATCGG
CGCCACCATGACCACGCTCAATGTCCTGCGCGGCGGCCGCAGCCTCTACAGCCGCGAGCA
GGTGTTCGGTGGCAAGCAGCTGACCGATGAGATCATGCGCCGCTACGGGCTGAGCTACGA
GGAAGCCGGGCTGGCCAAGCGCCAGGGCGGCCTGCCGGAAAGCTACGAGATGGAAGTGCT
GGAGCCGTTCAAGGAAGCCACGGTCCAGCAGATCAGCCGCCTGCTGCAGTTCTTCTACGC
AGGCAGCGAATTCAACCGCGTCGATCACATCGTGCTGGCCGGCGGCTGCGCCGTGCTCGG
TGGCCTGCCGGAGATGGTCGAGGAACAGCTGGGCGTGCCGACCGTGGTCGCCAACCCGCT
GGCGCAGATGACCCTGGGGCCGAAGGTGAACGCGCATGCGTTGGCCCAGGATGCCCCCGC
GCTGATGATCGCGACCGGTCTGGCGCTGAGGAGCTTTGACTGATGGCACGCATCAATCTA
TTGCCCTGGCGCGCCGAGCGGCGCAAGCAACGCCAGCGCGAGTTCTACGCAATGCTGGGC
ATGGCCGCCGTCGGTGGCCTGCTGCTGTCGCTGATGATCTGGTTCTACTACGACCGTCAG
GTGAGCGGCCAGATGGACCGCAATGCCTATCTGGAAGCCGAGATCGAGAAGGTCAAGGAA
CAGAACAAGGAGATCGACCGCCTCGACGCGCAGAAGGAACGCCTGCTGGCGCGCAAGAAG
GTGATCGAGGAGCTGCAGGCCAAGCGCTCGCAGATGGTCCACCTGTTCGACGCGCTGGTG
CGCACCATTCCCGACGGCGTGGTGCTGACCGCGCTGAAGCAGGAAGGGGATGTACTGACG
CTGGAAGGCCGCACCCAGTCCAACGCCCGCGTTTCGGCCTACATGCGCAACCTGGAGACC
TCCGGCTGGATGACCAACCCGGAGCTGTCGATCATCGAAGCGCGTGACCCGGAGAAGGAC
AAGGACGGCAAGGCCGGCCCGCTGGCCGACATCAAGGCGCTGCCCTACGTGTTCGTGGTC
AAGGTGAAACTGCCGGCACAGAGCGAAGAGGTGTCGGCGACGCCGGGCCTGAACGCCGAT
GGCTCGGTGGCGACGGCTGCCCCGGCACCGGTGGCACCGTTGGCCGCAGGTCCGGATGCC
GCGACGCCTGCGGCCCCGGCAGCGGGCCAGCCGGCAGCAGCTCCCGCCGCACCGGCCACT
GCACCGGCCACGCCGGCCAAGCCGAACCAACCGGCCGCTCCGGCCGCCGCGCCGGCCCCG
GCACCTGCCCCGAAGCCTGAGGGCAGCCGCCTGGCGCAGCCGCCGCAGGCCTTCAATGCG
CTGCTGCAGGGGGACCGCGCATGAGCCAGAAGATCGACATCAAGAACCTGGATTTCAACG
ACATCGGCAACTGGCCGCAGAAGGCCAAGATCGTCTTCTGCTCGTTGCTGGCGCTGGTCA
TCATGTTCGTGGCGTGGATGCTGCTGATCAGCGGCAAGCGCGAAGAACTGGCCGGCCTGG
AATCGAAGGAAGTCGAGCTGCGCACCGAGTTCACCAAGCAGCAGGAACGCGCGGTGAACC
TGGGGCCGCTGAAGCAGCAGCTGGCGCAGATGGAGCAGGTGCTGCAGCAGATGCTGCGGC
AGCTGCCGAGCAAGACCGAAATGCCCGACCTGATCATCGACATCTCGCAGACCGCGCTGT
CCAGCGGCCTGACCAACGAGCTGTTCGAGCCGGAGCAGGAGCAGATCAAGGAGTTCTACG
CCGAGAAGCCGATCAAGCTGCGCATGGTGGGCAGTTACCACCAGTTCGGCGCGTTCGTCA
GTGGCGTGGCCTCGCTGCCGCGGGTGGTGATCCTGACCATGCATGACATCAACCTCAAGC
CCAAGGAAAAGACCGGCGGCAACGTCCGCAGCGGTGCACTGGAACTGTCCGGTACGGTCA
AGACCTACCGCTACCTGGACGAGACCGAGGTGCAGGCGCAGCAGGCGTCCGACGCTGGCA
AGGAGGGCAAGAAGTGATGCGCGCGCAGACCGTACGTGGTGCGATGGTGCTGGCTGTGCT
GCTGCTGGCTGGTTGCGGCCGTGGCGTGACCAGCACGCCCGGCGACGCACCGAACCTTGA
GAAGTGGGTGGAAGGCGAGCGCGCGCGACCGGCGCAACCGCTGGAGCCGCTGCCGGTGAT
GCAGCAGTTCGAGACCTTTGAATACTCCGCGCAGGGCATGCGCGATCCGTTCACCGATGC
CTGGACCAATCCGCAGCAGGGGAACGGCGGATTGCGACCGGACCCGAACCGGCGCAAGGA
GCCGCTGGAAGGCTTCCCGCTGGATGCGCTGGACATGGTCGGCACCATCGGTACCGGCGC
AGGTACCGTGGCGCTGGTGATGGGGCCGGACAAGGTCACCTACCGGGTTCGCCCGGGCGG
TTACCTGGGGCAGAGCGACGGGCGGGTCACGGCGGTCTTCGAAGACCGCGTGGAGCTGAT
CGAACTGGTGCCGGATGGCGCGGGTGGCTGGCTGGAACGGCCGGCAACGCTCTCGCTTGA
AGATCAATGATCGTTTACTGGGGATAGCACGATGACCTTTCACCAAGCCAAGGGGCTGCG
TCCCATCCGGCGCTCTACCTTGAACCGTGTCAGCGCGCTGGGAGTCGCGCTGATGCTGGC
CTGCGCTCCGGCGCTGGCTGCCGCACCGGCGGAAAAGCCGGTGGGCGCCACCGTGGCACC
GGCCGCCGCGCCGGCGGGCCTGTCGGTGGCCAAGATCGATTTCAAGCGTGGCGATGACGG
CGCCGGGCGCCTGATCGTGCAGTTCGACGGGCAGGGCGCGATCCCTGACCTGCGCACGCA
GGGCAACAGCGTCGTGGTCGACGTCGGCAATGCCCGGCTGCCGGCCAACCTGCAGAAGCC
GATGAACGTCACCGACTTCGCCACGCCGGTACAGCGCATCGACGCCAAGCCGTCGGGCGC
CGGTACCCAGCTGGTGCTGAGCACCGGTGGCGCGGTGGAGTCGCTGGCCTACCAGAGCGG
CAACGAATACGTGGTCGAGATCAGCCCGCGCCAGGCCCAGGCCGCCGTGGGTGCGGTCAC
CGCCGGCAGCGTCACCCAGGCGGCCAAGGCCGTCGGCCAGCGCGGCTTCACCGGCAAGCC
GGTGACCTTCAACTTCCAGGACGTGCCGGTGCGCACCGTGCTGCAGTTGATCGCCGAGGA
GTCCAACCTGAACGTGGTGGCGTCCGACTCGGTGCAGGGCAACGTGACCCTGCGCCTGGT
CAATGTGCCGTGGGACCAGGCGCTGGACATCGTCCTGCGCGCCAAGGGCCTGGACAAGCG
TCGTGACGGCAGCGTGATCTGGGTGGCGCCGCAGGCCGAACTGGCCAAGTTCGAGCAGGA
GAAGGAAGACGCGCGCATCGCCATCGAGAACCGCGAAGACCTGCAGACCGACTACATCCA
GATCAACTACCACAGCGCCACACAGATCTTCAAAGCGCTGACCGAGGCCAAGGGGATCGG
CGGCGGCGGTGGTGGTGGCAGTGGTGGTGGTTCGGGCAACTCCTCGCAGGAAGACAGTGG
CTTCCTGTCCTCGCGTGGTCGCATCGTGGCCGACGAGCGTACCAACACGCTGATGATCAG
CGACATCCCGAAGAAGATCGCGCGCATGCGCGAGCTGATCAACGTGATCGACCGCCCGGT
CGACCAGGTGCTGATCGAAAGCCGCATCGTCATCGCCACCGACACCTTCGCCCGCGAGCT
GGGCGCGAAGTTCGGTGTCAGCGGCAGCCGCGACAATGTCTATTTCAGCGGCAATCTCGA
GGCCAACCGCTTGACCCGGGAATCGCAGGTCAAGTCCGCGCAGGACAACGCCAAGGCCGA
GCGCGACTGGATCGCCGGTGGCCGGGTGGGCCCGGCTCCTGTCCCGGTGGGCTCGACCAT
CACCCGTGGCCTGAACTGGAACCTGCCGGTGGCTGCCGCCAGCAACCCGGGTTCGCTGGC
ACTGTCCATCCTCAATGCCGGTTACCTGCTGGACGTGGAGCTGTCGGCCATGCAGCAGGA
GTCGCGAGGCGAGGTGATCTCCAACCCGCGCGTGGTCACCACCAACCAGCGCGAAGCGAT
GATCAAGCAGGGCAAGGAAATCGGCTACGTCACCATCAGCGGTGGTGGCGCTGGCGGCGT
CGCGACCCCGAACGTCCAGTTCAAGGAAGTGGTGCTGGAGCTGAAGGTCACCCCGACCAT
CACCAACGACAACCGCGTGTTCCTCAACATGCAGGTGAAGAAGGACGAAGTCGACCAGCT
GATCCAGCTGGAGGGCTACGGCACCGTGCCGTCGATCAACCGTCGCGAAGTCAACACCGC
GGTGCTGGTCGAGGATGGGCAGACCGTGGTGATCGGTGGCGTCTACGAGTTCACCGATCG
CAACAGCATCAGCAAGGTGCCGTTCCTGGGCGACGTGCCGTTCCTGGGCAACCTGTTCAA
GAAGCGCGGTCGCAACAAGGACAAGGCCGAACTGCTGGTGTTCGTCACCCCGAAGGTGCT
GCGCGTGGCCAAGCAGAACTGAGCCCGCGCCTCCCGCGAAACGAAGAAGGGCCGCCCCGT
GCGGCCCTTTTTCGTTTGGGCTGGCGGCATGCACGAAGCAGATCCATGCCCGGTGTGGAC
GGCTGTTCAGCGGTTCTTGATGCCAATCGCAGGGCACCCTGCGATGATGTCGGGAACCCG
TGCCGTCCTGCGCCGGTCAAAGGCCCCCATGAACCTGCCACCGCCGATGCCCGAAACCGT
CTCGCCGCCGCCCGCGCCGGCCACCTCCCGCCTGCATGCGGCGTTCACCCAGCTGCGCGA
CGCGCTGTCGGCCGAGATCGTCGGCCAGGCGGCACTGGTCGAACGCCTGCTGATTGCATT
GTTGGCCGACGGCCATCTGCTGGTGGAGGGCGCGCCGGGCCTGGCCAAGACCACGGCGAT
CCGTGCACTGGCCTCGCGCCTGGAAGCAGACTTTGCCCGCGTGCAGTTCACCCCCGACCT
GCTGCCGGCCGACCTCACCGGCACCGAGATCTGGCGCCCGCAGGAGGGCCGCTTCGAGTT
CGTGCCCGGCCCGATCTTCCACCCGATCCTGCTGGCCGACGAGATCAACCGGGCACCGGC
CAAAGTGCAGTCGGCGCTGCTGGAGGCCATGGGCGAGCGCCAGGTCACGGTTGGCCGCCA
TACCTATGCGCTGCCGCCGCTGTTCCTGGTGATGGCCACGCAGAACCCGATCGAGCAGGA
GGGCACCTTCCCGCTGCCGGAAGCGCAGCTGGACCGTTTCCTGATGCATGTGCGCATCGG
TTACCCGGACCAGGCCGCCGAATCGGAAATCCTGCGGCTGGCCCGTGAGCGTGCCCGTGG
TGCATTGGGCGAGGCTGCGCCGGCGCCGGACAAGATGCCGATGCAGGACGTGTTCGACGC
CCGCCGCGAAGTGCTGGACCTGCACATGGCACCGGCACTGGAGCGCTACCTGATCGAACT
GGTGCTGGCCTCGCGCGATCCCGCGCGCTACGACGCCGGCCTCGGCCGCCGCATCGCCTG
GGGGGCAAGCCCGCGCGGTTCCATCGCACTGGAGCGCTGTGCCCGTGCGCGGGCGTGGCT
GGCCGGCCGTGACTTCGTCACGCCCGACGACGTGCGTGCAGTCGCCGCCGACGTGCTGCG
CCATCGCGTGCTGCCCAGCTATGAAGCCACCGCCGAGGGCTGGGACGGCGAGCGCCTGGT
GCAGGAGCTGCTGGCCCGGGTGCCGGCACCCTGAGCCTGCGCATGACCGATCCATCCCTG
GAACAGGCACCGTCCGCGCTCGAAGGTGACGGGCTGCGCCCGCAGCTGGCCGAACTGGTC
GCGCTACGGCGGCTGGCACAGCGTCCGCCGCCGCCGCGCCGTGGCCGCACCGGCAACGCG
GGCCAGGCACCGTCCCAACTGCGCGGCCGCGGCATGGAATACGCCGAGTCGCGCGAATAT
GTAGCTGGCGACGACGCGCGCCACATCGATTGGCGCGTGACTGCGCGCACCGGCCGCGCC
CATACCAAATTGTTCCAGGCCGAGCGCGAGCGGGTCAGCCTGATCGTGGCCGATACGTCG
CCGGCGCTGTACTTCGGCACGCGCGTGCGCTTCAAATCGGTACAGGCCGCCCGTGCCGGT
GCGGTTGCCGCGTGGTCGGCGCAGCGCCGCGGCGACCGCGTGGGTGCGCTGCGCGGCAGT
GACCGCGAAGCGCCGATTGCCCCTGCGGGCGGGCCACGCGGCGTGCTGCGCGTGCTCGAC
GCGCTGACCCGCTGGTATGCACAGCCGCCGGTCGACGATCTGGGCCTGGCGCGTGCACTG
GATCATGCCGGTCGCGTGCTGCGCCCGGGGGCACGCATGCTGGTGCTGGCCGATCCGCAG
CAGGCCATCCGCATTTCGCCCGCGCGCTGGAGCGCGCTGGCCCAGCATCACGATCTCAGC
CTGGTGCTGCTGGTTGATCCGCTGGAACTGCATCCCCCCTCGGCGGCGCTGCAGTTCCAG
ACCGCACAGCAGCGCATCGGCCTCGACCTGCGCCGCAGTGAAGTGCAGGCGCATTGGCAG
GCACACTTCGTCGAACCGCTGCAGGAACTGCGGCGCCAGCTCGGCGCACGCCGTGTCGAT
GTGCAGGTGCTGTCCACGGATGCGCCCAGCGACGCGTGGCTGGCGCCATCACCGACCGAG
GTGCCGGCGTGAGCGCCGCGCTGCCGCTGCGCGATGTGCAGTTGCCACCGGCACCTTCAT
GGTGGCCGCCTGCCCCCGGTTACCTGATGGTCGGCGCGGCGGTTGTGCTGGTGCTGTTGG
TGATCGCCGTGCTGATGTGGCGGCGTCGCCGTCGCCGCCAGCGTTGGTTGCAGCTGTTCG
ATAGCGAACTGGCAGCCACCACCGACGCTGCGGCCGAACTGGCGGCCATTGCCGGATTGC
TGCGCCGTGCCGCACGCCGTGCAAAGCCGGGCAGTGAATCGCTGCGCGATGATGCCTGGT
GGCAGCGTGTAGACCCCCAGGGCACGTTGCCCGGTGCGCGTCGCAGCCTGCTGGCCGAAG
GCGCGTATCGCCCACGCGTCGACAGCAGCGACGTGGCGGCCGTGCGCAGTTGGGCCCGCG
AGCGCTATCTGGCGATGCTGCTGGAGCGCCGCCGATGAACCTCTGGACGACCTATTGGCC
ATGGCCGGACCTGCAGCTGGCATGGCCACTGGCATTGCTCGCGCTGCCGTTGCCGTTGCT
GATGCGCTGGTGGAAGCGCCGTGCAGAACCGGGCGCCGCGCTGCGTGTGCCCTACGCCGC
CGCCGAGCTCGAAGCGCTGTCCGGTGGGGGCCGCGTCGACGTGTCGTGGCTGCGCACGCT
GCTGCTATGGCTGGGCTGGTGCGCGCTGTGCATCGCGCTGGCACGGCCGCAGCAGCTGGG
CGAAGCCATCACGCCGCCGCAGCAGGGCCGGCAGATGATGCTGGCGATGGACGTGTCCGG
CAGCATGGGCGAGGGTGACATGGTGCTGGGAGCCCAGGCGGTTGATCGCCTCACCGCGGC
CAAGGCCGTGCTGGCCGACTTCCTGGATCGTCGTGCCGGCGACCGCGTCGGCCTGCTGAT
TTTCGGTGATCGCGCCTACACGCTTACGCCGCTTACCGCAGACCTGGCCAGCGTGCGCGA
TCAGCTGCGCGACAGCGTGGTCGGCCTGGCCGGGCGCGAGACCGCCATCGGTGATGCCAT
CGGCCTGGCAGTGAAGCGCCTGCGCAGCCAGCCGGAGGGACAGCGCGTGCTGATCCTGTT
GACCGATGGTGTCAGCAACGCCGGTGTGCTGGAGCCGCTGCGCGCCGCGGAAGTCGCGCG
CGCCGAAGGCGTGCGCATCCACACGGTTGCATTCGGCGGTGATGGCAGCATGCGCCTGTT
TGGTATCCCGATTTCCACCGACCAGGATCCGGTCGATGAGGCCACCCTGAAGAAGATCGC
CAGCATGACCGGTGGCCAGTTCTTCCGCGCGCGTGACACCGCGCAGCTGGCCGGGATCTA
CGCCGAGCTCGATCGCCTGGAGCCGGTCGCCGCGAAGGGGCCGAGCCTGCGTCCGCGCGA
AGAACGCTATGCCTGGCCGTTGGGGCTGGCGTTGCTGCTGGGCGTGCTGGCCTGGCTGTG
GCCGGAGCGTCGCCGATGATCGCGTTTGCTTCGAATCTCCCCGATTGGAGCGCATTGCAC
TTCCTGCGACCGGAGTGGTTGTGGGCGCTGCTGGCGTTGCCCCTGATCCTCGCGCTCGCG
GTGTACCGGCAGCGACGCAGTGATGCGTGGCGGCAGGCGGTGGACGCACACCTGTTGCCA
CATCTGCTGGCCGCGGGCGCGAAGCGGCGAGTGCGCCTGCCATGGGCGCTGCTGCTGGGC
TGGACACTGGCATCGCTGGCCATGGCCGGGCCGAGCTGGCGCCAGCAGGCACAACCGATG
TTCCAGGCCAGCGCACCGCTGCTGGTGGTGCTGGACCTGTCCAGCCGGATCACGGCAACC
GATCTTCCGCCGTCGCGCCTGCTGCAGGCGCGGGCGAAAGTGGGCGAGCTGCTGCGCGCG
CGCCAGGGCGGGCAGGTGGGGCTGGTGGTGTATGCCGATGATGCCTACACCGTGGCGCCG
CTGACCGACGACGGCAGCAATGTTGCGTTGTATCTGGATGCGCTGTCGCCGGACGTGATG
CCGCGTGATGGCCAGCGTGCCGACCGCGGCATCGACTGGGCGACACGCTTGATGCGGCAG
ATCGGCGCGTTGCAGGGGCAGATCCTGCTGGTCAGCGATCAGGCGGACAGCGAAGCTGCA
CTGGCGGCGGCGCAGGCACGCAGCCTGGGCCTGCAGGTGTCGGTGCTGGGCCTGGGCACG
CCTGCCGGTGCGGCGTACCGCGATGGCAATGGGCAGATCCGCCAGGCCGCGCTGGATGAG
GGCAGCCTGCGTGCAGTCGCCACTGCCGGTGGCGGCCGCTATGCGCGCATCTCTGCCGAT
GACGGCGATCTGCGTGCGCTCGGTGTACTCGACGCGCGCGACGGCACGGCGGCGCAGCGG
CCGGGCGAAGGCAAGCAGTGGCGTGACGAAGGCTTCTGGTTGCTGCCGCCGGTGATGCTG
CTGGCATTGCTGGCCTTCCGCCGTCGCGCGGTGCTGGCTGCGGTGCTCGCGGTGGGTCTG
CTGCCATGGATGAATGACGCGCAGGCGCAAGCCCCTGCGACGCCTGTCTCGCAGCCGGCG
CAGGGCACGCTGTGGAAGCGCAGCGACCAGCTGCAGCATCAACGCCTGGCCGAGGGGGTT
CAGGCCTACCGCAAGGGCGACTTCGCCACTGCACGCAGACAGTTCGAAGGCATCGACAGC
GATGCCGGTTGGTACAACCTGGCCAACACGCTTGCACGCGAAGGCAACTACGACGAAGCG
ATCGCCGCCTACGACCGCGCACTGGCGCTGCATCCGGGCATGGCCGATGCAGTGGCCAAC
CGCGCCGTGGTCGATGCCGCACGCAAGCGCAGGCCATCCGGGGGCGGCCAAGGCCAGGAT
CAACAGAAGCCACCGCAGAACGGGCAGCAGAAACAACCGCAGGGCCCGCAGGGCCAACAG
AACCCACAGGGACAGCCGAAGCAGAGCCAGCAGCAACCCGGCCAGGGCCAGCCGCCGTCG
GGCCAGCAGGGCCAGCCCAAGGCGGGTGACAACAACGCGCAGTCGGAGCCTCAGCCTGGC
GAACGTGGCCGCGATGGCCAGCAGGCACCACCGCAGGTGGAAGATGCCAAGGCGCAGGCG
CAGGCCGATGAACAGCAGCGCCAGCGCATGCAGCAGGCGATGCAGCAGGCACGCGAGGGT
GAGGCCGGCAAGGGGGGCAAGCCAGTGCCGGGTGGTGAGGGCCGCACGCCGCGCCAGCGC
GAGGAGCAACAGGCGGTGGAGGCATGGATGCGGCGTGTGCCGGATGATCCGGGCGCATTG
CTGCGGGCCAAGTTCCAGCTGGAAAACGAACGCAGGAAGAGGGAAGGGCGATGACGCGGT
CGATCAACATGCACGGGCACTGGCCTCGACAGGTACTGGCGGCGCTGCTGTTGTGGCTGC
CGCTGCTGGCCTGGGCGCAGCCGCGCGCGTGGCTGGACCGCGACCGCATCGCGATGGGCG
ACACGGTCACGCTCAATGTCGAGAGCGACCAGGGCGCCCCTGACTTCACGCCATTGCGCA
CCGACTTCGACCTGAGCGGGCAGACCAGCAGCCGCCAGGTGGAATGGAGCAATGGCAGCA
TGCAGCAGCGCAACCTGTATGGCGTGGCGCTGACACCACGACGTAGTGGTGCGCTGGTGG
TACCGGGCCTGCAGGTGGGCAGTGTGCGCACCGCACCGCTGACGCTGCAGGTCGATGCGG
CCGCCGTGGCGGGGCCCGACAGCAATGCGATGGCCTTCATCGAAACCGTTGTCGATGACG
ATACGCCGTATGTGCAGCAGAGCGTGGGCGTGGTGGTGCGGCTGTACTTCGCCTCGCAGC
TGGCCTCCGGCGAGCTGGTGCTGGATACCCCGGCGGGCGCGTCGTTGCAGCGTGTGGGCG
ACGACCGCACCGATGTACGCCAGGTCAACGGGCGCCGCTACAACGTGGTCGAACGGCGTT
TCCTGCTGATCCCCGAGCGCAGCGGCGCGTTGCGCCTGGCCGGTGCCCGTTTCAGTGGGC
GCAGTGCGGGTGGCTTCTTCGACGACTTCTTCGGCGGTGGCGATGGCCGCATGAATGCCA
CCGGCGCAGACCGCACGCTGCAGGTGCAGGCACAGCCGGCGCAGGCCCCGCAGCCGTGGC
TGCCACTGCAGAGCCTGCAGCTGCGCTACACCAGTGCGCCGACCAGTGCCCGCACCGGTG
AGGCCGCCAACGTGGTGGTCGAAGCGGTTGCCGAAGGCGCGACGCGCGCGCAGTTCACCG
ACCTGCCGGTGCCGGATGTCGGCACCAATGCGCAGGTGTTCGCCGAACCGACACAGTACG
AAGAGGCCTTCAACGGCAGCACGCCGCGCCTGAAGATCACCCGCCGCTATTCGATCGTGC
CGCGCCAGCCGGGTTCGCTGGTGGTGCCGGGGCCGCGCCTGCCCTGGTGGGATGTGCGTA
ACGGCAAGGCGCAGGAGGCGAAGCTGCCGGACCTGACGCTGGCCGTCGCGGCCGGCACCG
GCACCGGCACTGCCTCACCGGCGCCATTGCCGCCGATCGACACCGATGCCGCGCTGCCGG
GCGCCGATGGCCAGGACAGCCGCATCGCCGCGACCGATCCGCGTGCCAGCGGCCTGTCCG
AGCGTCCGTGGCCGTGGATGGCGGCGGCCATCGGCCTGGCGTTGCTGTGGCTGCTGACTC
TCCTGTGGGGCTGGCAGCGAGGTCGGCGCCCGCGCGCAGTGGCGCCTGTAGCGGGCAAGC
CCTCTGTGCCGACTGCGGCGGGCGGGCGTGCCGGCCTGGCAGAACTGCGCCGCGCGCTGG
ATGGCGAGGGCTTCGACCAGGTGGAAGCACAGCTGTGTGCGATGGCTGGTGTGGAACGCA
TCGAGCAGGTCATCGCGCGGCTTGGGGATGCAGCCCAGCGTCAAGTGCTACAGGACCTGC
AGCAGGCGCGGTGGGGCGGGCAGGGGGATCTGGCGCCGCTGCGCACGCGCCTGCGCGAGG
TCTTCCGTGACGGACCGCACTGGTCGGCGGCTGCGGGCACCGCCGACACTGACCTGGCGC
CGCTGTATCCGCCGCGGCGAACCTGAACCGGCGCCGCTTGCGCGCTTTGTTAGAGTGCAT
TCATTTTTCGAGGAAACCCGCGTATGACAGCAGCTGCTGCCGACAAGAAGAAGTTGCCCC
TGCATTGGAAGATGGGCATCGGCTTTGCGATCGGCCTGGTCCTGGGACTGATCGTGCACG
CCCTGGGCGGCAGCGTCGATGGTCTGCAGGCTGGTGCCAAGTGGGTAATGGACTACGTCA
CCACCCCGGCGTCGGGCCTGTTCCTCAACCTGATCTTCATGCTGATCGTGCCGCTGATCT
TCTCGGCGCTGATCATGGGCGTGTCGGAGATGGGCGACATCCGCGCCCTCGGCCGCATCG
GCTGGAAGACCCTGGCCTACACCGTGCTGCTGTCCGGCATCGCGGTGGGCATCGGCCTGG
TGCTGGTCAACCTGCTCAAGCCGGGCGCGGGCGTCGATCCGCAGACTGCGGCACTGATGC
TCTCGGAGAACGCCGAGCGCAGCAAGGAAATCGTCGCTGGCATCCACGGCACGCCGAAGG
GCATGGACATGCTGCTGTCGATCGTGCCGAGCAACGTGCTGCAGGCCGCGTCGGACAACG
GCGCGATCCTGTCGCTGATGTTCTTCGCGCTGATGTTCGGCATCGGCATGGTGCTGACCG
ACAATGAAAAGGTTGCCCCGCTGCGCCGCGCCATCGAAGGCGTGTTCGAAATCTCGATGA
CCCTGATCAACCTGGTCATCCGCCTGGCCCCTTATGCGGTGGCCTGCTTCATGTTCAACC
TGGCCGCGCTGTTCGGCTTCGAGCTGATCATCCGCCTGGGTGCCTATGTGGGCGTGGTGG
TGCTGGCGCTGGGTCTGCACATGATCGTGACCTACGGTACCGCGGTGTGGCTGTCCGGCC
GCTCGCCGCTGTCGTTCTTCCGCGATACCCAGGAAGCAACGGTGATGGCGTTCTCCACCG
CCTCCAGCAATGCCACCCTGCCGACCGCGCTGCGCGTGGCCGACCAGATGGGCTTGCCGC
AGCGCGTGTCGCGCTTCGTGCTGACCGTGGGTGCCACCGCCAACCAGAACGGCACCGCGC
TGTTCGAGGGTGTGACGGTGATCTTCCTGGCCCAGTTCTTCGGCGTGGACCTGAGCATCG
GCCAGCAGATCATGGTGATGGCGGTCTGCATCCTCGGTGGCATCGGTACCGCCGGCGTCC
CGTCGGGATCGCTGCCGGTGGTGGCGATGATCTGCGCGATGGTCGGTGTGAATCCGCTGG
GCATCGGCCTGATCCTGGGCGTGAATCACTTCCTGGACATGTGCCGTACCGCGCTGAACG
TGACCGGCGACCTGGCCCTGACCACGCTGGTGGCCAAGGGCGAGTCGCACGATGGCCCGG
CGCTGGGTCCGCAGCAGGACTGAGTCCAACGCCACTGCTGGCGACCTGATCGGGGTCGGA
TTCCTTTCCTCAGGGGAAAGGGCTCCGGCCCCTTTTCACATGCGGAATCCGGCGGAGATC
ACGTCCTTGCGGGCCAGCGGCCGGCACGACCGGGCAAGGTGAACTGACCCCCCGCCCGGC
GACTATGGGACAATAGGCCGCCCGCACGTCCGCGGCCGCCTCCCGATTCCGACAGAACCA
TGACGCAGCCTACCCGTCGCCAGTTGGCCAACGCCATCCGCTTCCTTGCCGCCGATGCGG
TTGAAACCGCAAAGTCCGGCCACCCCGGCATGCCCATGGGCATGGCCGACATCGCCGAAG
TCCTCTGGAACGACTACCTCCGCCATAACCCGAGCAACCCGCACTGGTTCAACCGCGACC
GTTTCGTGCTGTCCAACGGCCACGGTTCGATGCTGCAGTACGCGCTGCTGCACCTGAGCG
GCTACGACCTGCCGATCGAGCAGCTGAAGCTGTTCCGCCAGCTGGGCAGCCACACCGCCG
GTCACCCGGAACGCCACGAGACCCCGGGCGTGGAGACCACCACCGGCCCGCTGGGCCAGG
GTTTCGCCAACGCCGTGGGCTTCGCCCTGGCCGAGAAGCTGCTGGCACAGCGCTTCAACC
GTCCGGAGCTGGAAGTGGTCGACCACCGCACCTGGGTGTTCATGGGCGATGGCTGCCTGA
TGGAAGGCGTGTCGCATGAAGCCGCTTCGCTGGCCGGCACCTGGGGCCTGCACAAGCTGG
TCTGCTTCTGGGACAACAACCACATCTCCATCGACGGCAACGTCGAGGGCTGGTTCACCG
ACAACACCCCGGAGCGTTTCGAAGCCTATGGCTGGAACGTGGTCCGCGACGTCGATGGCC
ATGACCCGGACAGCATCAAGGCCGGCATCGAGGCCGCGCTGTCGCAGAGCGACAAGCCGA
CCCTGATCTGCTGCCGCACCACCATCGGGTTTGGTTCGCCGAACAAGGCGGGCAAGGAAT
CCAGCCACGGCGCACCGCTGGGCAAGGACGAGCTGGAAGCCACCCGCAAGCAGCTGGGCT
GGGAATACGGTCCGTTCGAGATCCCGCAGGCGATCTACGACGGCTGGCGCGCCAATGGCG
CCGGCACCCTGCGTCAGGCCGAGTGGGAACAGCTGTTCGACAAGTACGCCAGCCAGTACC
CGGCTGAAGCAGCCGAACTGACCCGCCGCTCGCATGGCGAACTGCCGGCCGACTTCGTTG
CCAAGGCCGATGCCTACATCGCCCAGGTGGCCGCGGAAGGTCCGACGATCGCCTCGCGCA
AGGCCTCGCAGCTGGCCATTGAAGCCTATGCCCCGCTGCTGCCGGAAATCGTCGGCGGCT
CGGCCGACCTGGCGCACTCCAACCTGACCCTCTGGAAGGGCAGCAAATCGGTTGCCAGCG
ACGACGCCAACGCCAACTACGTGTACTACGGCGTGCGCGAGTTCGGCATGACCGCCATTG
CCAACGGCCTGGCCCTGCACGGTGGCTTCATTCCGTTCGACGCCACCTTCCTGGTGTTCA
GCGATTACGCCCGCAATGGCGTGCGCATGAGCGCGCTGATCCCGGCGCACGCCATCCACG
TCTACACCCACGACTCGATCGGCCTGGGCGAAGACGGCCCGACCCACCAGCCGGTGGAGC
ACCTGGCCTCGCTTCGCTACATCCCGAACAACGACGTGTGGCGTCCGTGCGATGCGGTCG
AGTCGGCGGTGAGCTGGAAGGCCGCGATCACCCGCCAGGACGGCCCGAGCTGCCTGGTGT
TCAGCCGCCAGAACCTGCCGCACCAGCCGCGCAGCGCCGAGCAGATCGCGCAGATCGAGC
GCGGCGGTTACGTGCTGGCCGATGCCGCCGGTACCCCGGATGTGATCCTGATCGCCACCG
GTTCGGAAGTCTCGCTGGCCACCGAAGCCAAGGCCCAGCTGGATGCGGCTGGTCTCAAGA
CCCGCGTGGTCTCGATGCCGTCCACCGACGTGTTCCTGCGCCAGGACGCGGCCTACCGTG
AATCGGTGCTGCCGAACGCGGTGCGCAAGCGCGTGGCTGTGGAAGCCGGTGTCACCGGCT
TCTGGCGCCAGTTCGTCGGCCTGGACGGTGCCGTGATCGGTATCGACACCTTCGGTGCCT
CCGCCCCGGCCGACCAGCTGTACAAGCACTTCGGCATCACCACCGCGCACGTGGTGGAAG
CCGCCAAGGCGCTGTAAGCAGCATCGCGACGTAATGAGGAAAGGCCGGCGCAAGCCGGCC
TTTTCTTTGCCGCAGGAAAAAGGGGACGGAGGGGATTAAGTCGTTTGTGCACAAACGACT
TAATCCCCTCCGTCCCCTTTTCTCAGGCGGTGCGTGCCAGTGCCAGGCGCAGCAGGCGCG
CGTCCAGGCGTTCGGCGAAATCCTTCGGTGCCTGCAGGCCCATGCGCTGCAGGTACACCG
CATCGCCGTCGCCGGCCGGTTGCCGTAGTGCTGCCCAGACGGTACGCAGCTTGTCGCCGC
GGGTCTGCGTATTGGCCTTCAGCCACGCCAGCGCTTTCACCAGCACCTGCTCGATCTCGT
TGAAGTCACTGCCCAGCGGATAGTCCGGCAGGCTGCCATCGGCGCGGAACGGGGCCAGCG
CCGCTGTCAGCGCCTGCGGCGTATTGCGCTGCTGCCGCTGCGGATCCGGTTGCGCGACCG
CCAGCAGTTTGCGCGAGGCGTGCGCCTGCTGCAGCAGGCCGCCCTGGAACAGGGCCTCGG
TGATTGCGGTCATCGCATGCACGCAGTCCTCGTCGGTCAGTCCGCGCAGGTCGGCAATGC
CGTATTCGTTGAGGTAGATGTCGCGCAGGTGGCGCGGAATGGTGGTGTGCCCGTAGTTCC
AGCGCACGTTGGATTCACGTCGGCCCTTGTCATCGCGCGCGGCGCGGAACATCAGCACGC
TGCGGGCTTCCGGCAGGGCATGTGCCATCGCCACGAAGTTGTACTGGCCGCCCACACCGG
ATACCACGCGTCCATCGTCCAGCGCGTCGGACACCGCCGCGCCCAGCGCGGTGGCCATCA
TGCAGGAGTTGAAGAAGCGCGCATGGCGGCGCTGCAGGCGTTCCAGCGTTTCGTTGCCGC
CGTACAGCTGGTTGATCTCGCTGATGCGGCGCATGCCGATCGCACGGCACTCGTCCTCTG
GCAGCGTGCGCAGCCACTCGTAGAATTCCGGCGAGCCCAGGTAGAACGCGCCGTGCAGGT
ACTCACCTTCGGCCGCCAGTGTGGCGTGGTCGATCGACAGCGTGCTGCCGTTCTCGATGC
GCTGCATCAGCGCCAGGTCATCGTGTACCTTGCGCTTGATCACCCCGGTCTGCACCAGCC
TGCGGAAGCCCTCGTTGAGCATCTCGCTGCAGCCGTACAGGCCCACTTCGAACGGGTCCA
CACCGCCGATCTCCTGCACCAGCGGGTGGCTGGCCAGCTGCGGATCCAGCGCGTGCAGCA
CGCGGCGGTAGCGCGCGTTGTCGGTATGGCGCAGCACCAGCGCATGGCTGAGCGCGTCGG
CCAGCGTACCGATGCCGATCTGCAGCGTGCCGCCATCGCGCACCAGCGTGCTGGCGTACA
GGCCGATGGCGTAGTCGGCATCGCCGACCGGCTGCCGCGGCAGCCCGAACAGCGCCGGGT
ACGGCGGCGGTGGGGTGATCACCAGATCGAAGAACGAGACATCGACCGTGGCCGAGCCGC
CCAGGTAGGGCAACTGGGGATCGATCTCGGCGATCAGCAGCGGACGCGGCAGGCCACGCG
CGGTCATCGCGTCCAGCGTGTCCTGGGTGATGTCGTTGTTGCACGACAGGGAAAGCCGGC
GGTCGTTCGGGCGCATCGCCACTTTCTGCACGATCACCTGTGGCGCGCGCTGCGCCACCG
CATCGGCGGCGTGGGTGTAGTTCAGGCTGGTATAGCTGGATTGCGCCTGGCGCGACCCGA
GCAGGGCGCCGGACTGCATGTAGAACTCTTCCACCTGCACATGTGCCGGCAACGCGTCGC
GTGCGATCGCATCGGCATAGGCCAGGCGCGGGAAGTCGTCGCCGAAATGGCGCTGCGCGA
ACGGTGCCAGGAAGCGGGCTTCCAGGCCGTTGCCCCGCGCCTTCGGCGGATTCAGCGACA
GCGCGGTATACAGCTGCAGCGGCCGCGACGGATCGTGCTCGACGCGCGAGTAGAGGGCGT
TGAGCAGCCGATGCGGCTTGCCCAGTGCCAGCGGTGCCCCGATCCGCAGCGGCCCGTCCA
CGCGCGCAAACAACCAGTCGACGGCGGCGTCCAGGTCGGTGAGGTGTTCGGTCATGCGCG
GCGGTCCTGCGTCGGGGAAGTGCGGGCATTACAGCATGTCGGGCTTGAACCGCCGTCGAC
GCGAGACTTCCGCGCCGGCCACCATGAACTGCCCATCGCCGCGGTAATGCACCGTGCGCG
GCAGTTTCGGCCGGGGCGCAACATGGGCGTGCACGATTTCCCAAATGAACAGATTGCTCG
CTGCCACCTGGCTGTCGTCGTACAGGCGGCATTCGAAGCACGAATGGCATTGGCCGACCA
GTGGCGCGCCGACCTCACGCGCGGGCAGTGCGTCGAGCCCGAAACGGGCGAACTTGTCGA
CCTCGCGGCCGCTGCAGTTGCCGATGTCCACCACGGTATCGAGCAGCTCCACCCCGGGCA
CGTTGATCACGCACTCGCCGCTGCCGCGCGCCAACGCGTGGCTGTGGTTTGCGTCCCACA
GGTAGGTGGCGACCAGTGAAGGCGAGAAGCCCATGACCATGTGCCACCCCATCGTCATCA
GGTTGCGCTGGCCGCGCCATGCCGTGCTGACCAGCACGATCGGGCCGGGTTCGAGGAAGC
GGCGGGCCTGCTCGACCGGGAAATCCTTCTTCGGCAGTGCTTTCATCCGGGGCCAGGGGC
GGGAGGAACCGATGCTGGCGCAGCCGGGATGAACCCGGAGTCGAGGGGCTTGACAGGCAG
TTCGATTACGCGCGTAATCAATCTGTCGATTACGGATGTAAACCATGACCCCGATCAGCG
AAGCCGAAGCCGTCGTGATGGAGGTGCTGTGGCAGCAGGCACCGCGTAGTGCCGATGACG
TGGTGGCCGCGCTGGCCCATCGCGACTGGGCCGAGCCGACCATCAAGACCCTGCTCAACC
GCCTGCTGACCAAGGGCGCGATCACTGCCGAGCGCGATGGACGGCGTTACCTGTACCGGC
CGCTGCTGCAGCGACAGACGTGGGTGGAGGCGCAGAGCCAGGACTTCATCGGCCGTGTCT
TCGAAGGGCGCGTGGCGCCGCTGGTCGCGCACTTCAGCGAACGCGGCCAGCTGAGCGCGC
AGGACATCGCCGAACTGAAGAAGCTGATCCAGGAGCTGGACCATGACTGAGCTGCTCGAC
GGACTGTGGCGGGCCAGCTTGTGGCTGGCCGTGGGTGTGGTCCTGCTGGCGGTGCTGCGA
CCGCTGCTGGTGCGGTTGGGGGGCGCTGGGCTGGCCTACCGCAGCTGGTGGCTGCTGCCG
CTGCTGCTGGTGGCCCTGACGCTGCCATTGCCACAGGTTGCGGTGTTGCAGCAGGTACCC
ACGCTGCCGCTGAAAGTGATGCCCGGTGCCCTCGATGCCCTGAGCGGGCCCTCGCTGCCT
TGGGCCGGGCTGTTGTTCGCGCTGTGGGCATTGGGCGCGGGCATCCGCCTGTTGCGCGAC
CTGCACGCACAACATCGTTTCGAACGGAGCATGGGCCCACTGACGCCGCGCACCGATGGC
AGCTGGCAGGCCAGCGGCGATCCCGGCTTGCCCGCGCTGGTTGGCCTGTGGCGCCCACGC
ATCGTGGTTGGTCCCGACTTCGACCTGCAGTTCACCGCACAGGAACAGAGCTTGATCCTG
CAGCACGAGCGCAGCCATCACCGTCATGGCGATCACTGGGCCAACGGTGCGCTGCTGCTG
GTGCGCGCGGTGTTCTGGTTCCACCCGCTTCTGCCGTGGGCTGCGGGCCGCTTCCTGCGC
GACCAGGAACTGGCCTGCGATGCCCGCACCATGGCCCCGCAGCCGGCGCTGCGCGGCCTC
TACGCCAGCACGCTGCTGAAGGCGCAGCTGGTCCACCCGGTTGCGCCCGCGGTCTGCCAT
TGGCGCAGCCAACCCGTGTTGAAGGAGCGTATCGCCATGTTGAAGCAGTCCAAGCGGAAG
GCATTGCCGTGGGTGTCCGGGCAGGTGCTGGTGGTCGGGTTGTGTGTGGGCATGGGCGCG
GTGGCATGGGCCAGCCAGGGCGGCGCGGCCGGGAGCCCGGAGATCGGTGTCGAGCCGTAC
GCAACGGCGGAAGAAGGTGCGGCCAAGGCTGGGCTGGACCGTCCGATCCAGATCGACAGG
ATGCCACCGCCGTCCTATCCAAAATCCGCGTTCGAGCAGCGCCAGGTAGGCGTGGTGAAC
CTGCGCGTGGAGGTGGATGCGCAGGGGCGTCCCAGCGATGTCCGCGTGCTCAGTGCCACC
AATCCGGGCGTGTTCGATGCGGTGTCGATCGCTGCGGCACGCAGCTGGACCTATCGGCCG
GCGATGAAGAACGGTAAGCCGGTTGCAGCGGCGGTGAAGATTCCGATCACGTTCGCCATG
GACAACACCGAGGACACCCAATGAAGTCCGCTGCGCTGATCATGGCGGCAGCGCTGCTGG
TCGGGTGTGCGAGCCAGGACCGCCTGACCACGGTGGATACCCGCAGCGAAAATGTCGGCC
ACCAGCGCCTGCAGCCGCAGGCGGGCAGCGGCGGTGGACAGCTGCAGGTGTATTCGCTGG
GTGCGACCGAAGGCTACCGGATGCCGCAGCTGTACGCGGCACCGGACCCGGAGGTTGGCG
ATCGTGACCCGCGCGCGGAACTGGCGCCGACCACGATCTGCCTGCAGGTGGTGGTTGATG
CCAATGGCGCCGTGGAGCGAAGCCTGCCATTGACCGATCGTCCGGAGTGCGCGGCAGGTG
CTGCGGGCGAGAATGCGCCCCTGCTGCAGGCTGCCCAGGAAGCCGTGGCGATGTGGAAGT
ACTCGTCCGCAGCGGTCTGCCACTTCGCGGCGGGCAAGGTGCCTGCCGACCGCGGTGACT
GCCGGGGCGCCGAGCGCGTCGAGCCGGTAGCGGTTACCCTGCAGTACGCCTTCACGTTCG
AGATCGTGAAGGGCCAGCACGTGGTGCGGATGCAGGGAAAATGAACGCTCGCGGTCCGTG
ATGGAAACCGATGGCGCCGGGCTCTGCCCGGCGTACGTCAGGCCCCGCCCTGGATATTGG
CCTTTACCGCAGGCTGCATCAGCTTCGGTTCTTCCAACGTCGCATCGCGGGCCTGGCGCA
CGCTGACGAACTCCGCCTCGGCCACGCCGTCGTGCACGTGGATGTTGTGCGCGCGCTGTT
CACCGATGGTGGTTTCGTTGGCGAAGTCGCGGCCGCCCGGGCCGTAGTCGTGGCAGACGA
ACACGCGGGTGGCATCCGGCAGGGCCAGCAGGCGCTGGATCGAGCGGTACAGCTGTGCGG
CATCACCGCCGGGGAAGTCACAGCGGGCAGTGCCGCCGTCGGGCATGAACAGCGAGTCGC
CAGTGAACAGCGCATCGTCGATCAGGTAGGCGATGCTGTCGCTGGTGTGGCCGGGCACGG
CGATCACCTGGCAGCGCAGTTCGCCCAAAGTGAAGGTCTCGCCGTCACTGAACAGGTGGT
CGAAGATTTCATCGGCGCCCGGAAGCTGCAGGCCATAGCGTGGCGCAAACGTCGCCTGCA
CCGCGCGGATGCCTTCACCGATGGCCAGCGTGGCCTGCGGAAAGCGCTGCTTGAGCCGGC
GCCCGGCCGACACATGGTCGGCGTGGGCATGCGTCTCCAGCAGCCAGCGCAGCTGCAGGC
CCTGTTGTTCGATGGCCTGCAATGCCGCGCGCAGCGGTGATTCGCTGCTGGCGTCGGTGT
CCGGGTCGTAGTCCAGGACCGGATCGATCAGCGCCGCCTCGCCGCTTGCCGGGTCGCTGA
CCAGGTAGCTGAAGGTGTTGCTGTCACGGTGGAAGAACGACTGCACCTGGACCGGCATTG
GAGCTCTCCTCAGCGCGTGCCGAGCACGCGGTTCAGCAACTGCGCCAGGTTTTCACCGGC
CAGCCGCAGCTGCGCTTCGGCCAGCGGCCGGTAGCGCTCGGTGTACTCGTCACCGATTTT
ACGCGAGGCCGGATAAACGCCAGCTTGCATGGAGATGCGGCAGCTGGCCTCGGCCCAGAC
CTGCGGGTCGCGCTGCGGGTTGGACTGGCGCGCCAGCTTCGGTGCGCGCTGGCTCTGCAG
CACCGGCAGGTAGCCGGCATCGTCCAGCTTGCGGGTGTTGAGCATGCCGCTGTCCCACAG
CGAGTGCAGGTTGGTACCGCGGTTGCCGAACTGCAGCTGGAAATCATTGCCGCCCTTGTC
GTGGGCGTAGCCGGCGTGCATCGGCTGGTGGATGTCGCCGACCAGGTGCACGACGAACTT
CAGCGCCTGCAGGCGCTCGCCGTCAGTCAGGCTGCGGTCGCCCAGAATGGCGCTCTGCGC
CTTGAGGGCTTCGACGATGCAGTTGCCGTTCCTGCAGTGCTTCGGTGCTTCGTAGTGGCA
GTCGTCTTCGGCAATGTTGACGTAGTGCCAGCCGGCCGAGCGACGGCCCAGGCCCGGGTC
CTTGGCGCGCAGCTGGTCGGCCCAGGGCGCGATGCTGGCCAGGGTGGCGTCCGGTTCGGT
GGCCAGCAGGCGGTCCACTTCGGCGCGGGCGGCGGGGGTGAGGCGGGCGTCGGCGACTTC
GGCGACAAGGCGGTGGCCTTGCGCGCCCCAGGCATGGGCAGGGGCGGAGACGGACAGCAG
GGCCGGCGCCAGGGCGGCGGCGAGGAACAGGGAGTGCAGGGCTTTCATGCGCCCATTCTA
GCGGGGTAGGTGGATTGAAGAGCGGCGCGTTCCTGTTCCGAAGTGGAAGCGTAGAGGGAG
GGGCGGCGGGACACGCCGTAAATCCGTCCTTGGAGGAGGCTCGATGGCGCCATCCATGCC
GCCAACGGTCCCGCCGCCCCTCCCTCTGCGCTCCCCTCCAAACATGGCCGCGGAGGCGGA
TGCAAACGTCAAATGCAACATCAAAAACAAATGCAGGATCAAAATCGGCCTCCTGCAATT
ACAGGCAATCACTGCGCCTCGGATGCACGGGTTCTGCTCTTGCCTTTGCTTGAGCTGGTA
CGCACGCGGTGATGGGAAGGGGCAAGGCGGGGAGCGGAGCCGGGACCGTTGGCGCCATGG
ATGGCGCCATCGAGCCCCCAGGGATGGGTTTACGGCGTGTCCCGGCTCCGCTCCCTGCCT
TGCCCCAGCTCCGGAACCGCTTCAGTCCCAGGCACAAAAAAGCCCCGGCAATTACCGGGG
CAACATGCTGCGAGGGCTTTGCGTGTAGCGGGGGAGCGGGGGCGAAGCCCCCGCGCCCAA
TACACCGCTTTAGAACTTGAAGACGTACGAAGCGCCGTAGACCAGCGGATCGATGTTGAC
CGTGCCGATCTTCTCGCCGTTCAACTTCACCTTGCTGTCGATGTCGATCCAGCGCATGTC
CACGCGCAGGGCGCCCTTCTCGCCGATCGCGAAGTCCACGCCGGCGTGTGCGGCCAGGCC
CCACGAATCCTGCAGCTTCAGCTTGCTGCCGGCCAGCGCACCCGTAGTGTCTTCGCTGAA
GAAGGTGGTGTAGTTCAGGCCGGCGCCGACGAACGGCGACACCTTGCCCTTGCTGTTGAA
GTGGTACTGCAGGGTGACCACCGGCGGCAGCTGCTTGGTGCTGCCGACGCGGCCCAGGCC
GTTGATGTTGATGTCGTGCTTGAACGGCAGCGCGGCCAGCACTTCGATGCCCAGGTTGTC
GGCGATGAAGTACTCGCCGGTGATGGTCGGCTTGACGTCATTGTCGACGTCGACCTTCAG
GGTGCCGCCGGCCAGCCAGCCGTTGTTCGACTTCGGCGCCACCTGGTGCACGCCGGCCGA
GACGGTCCAGTCGCCCTTGGACTGGGCCATGGCCGGGGCGGCGGCGAGCGACAGGGCGGC
GGCCAGGCTGGCCACGATCAGGGGGGAGGTCTTGCGCATGGGGGTGTTCTCGTTGCTGGG
TGGATGGCGACAGTCTCGGCCTCACGCCGCGCTAACGCTTTGATCCGGATCAAATCCTGT
CCGTGGGCCGGCCGGCGGTCCCGGCTGGCCCACGGTGGCCAGCGGCGGTTTGCTAGAATT
GTGGGCCCTATCCATCCCGCCGCACCTGTCGCGGCCGCAGGAGCTTGAGAAATGGCAATC
AAGGTTGGTATCAACGGTTTCGGTCGCATCGGGCGTAACGTCCTGCGCTCGGCGGTGCTG
AACTTCGGCGACGACATCGAAATCGTGGCCATCAACGATCTGCTGGAGCCGGACTACCTG
GCGTACATGCTCAAGTACGACTCCGTGCACGGCCGCTTCAAGGCCGACGTGGCGGTGCAG
GGCAACGACCTGTTGGTCAACGGCAAGAAGATCCGCCTGACCCAGGAACGCGACCCGGCC
AACCTGAAGTGGGATGAAGTCGGCGCTGATGTGGTGCTGGAAGCCACCGGCCTGTTCCTG
ACCAAGGAAACCGCGCAGAAGCACATCGATGCCGGCGCCAAGAAGGTCATCATGTCGGCC
CCGTCGAAGGACGACACGCCGATGTTCGTGTACGGCGTGAACGACAAGACCTACGCCGGC
CAGGCGATCATCTCCAACGCTTCGTGCACCACCAACTGCCTGGCCCCGCTGGCCAAGGTC
ATCAACGACAAGTGGGGCATCAAGCGCGGCCTGATGACCACCGTGCATGCGGCCACCGCC
ACCCAGAAGACCGTCGATGGCCCGTCCAACAAGGACTGGCGCGGCGGCCGTGGCATCCTG
GAAAACATCATTCCCTCGTCCACCGGTGCGGCCAAGGCCGTCGGCGTGGTCATTCCGGAA
CTGAACAAGAAGCTGACCGGCATGAGCTTCCGCGTGCCGACCTCGGACGTGTCGGTGGTC
GACCTGACCGTCGAGCTGGAAAAGGAAGCCACCTACGCCGAGATCTGCGCCGAAGTGAAG
GCACAGAGCGAAGGCCCGCTGAAGGGCATCCTGGGCTACACCGAAGACAAGGTGGTGGCC
ACCGATTTCCGTGGCGAGACCTGCACCTCGGTGTTCGACGCCGATGCCGGCATCGCCCTG
GACGGCACCTTCGTCAAGCTGGTGACCTGGTACGACAACGAGTGGGGCTACTCGAACAAG
TGCCTGGAAATGGCCAAGGTCATCGCCGCCAAGTAAGGCCGGCGTAGATCGCAGACGAAC
CCCGGCCTGGCCGGGGTTCGTCGTTTAAGGGGCCCGCCCTGTCGTAGCATGGGGCGGTCG
ACCGCTGCCGCTGGGGCGCGGGAACGCAATGGAAGCACGCAATGGAAGCACTGATCGCAC
TGGTCGTATTGGTCCTGTTGGCCATCCCCCTGCTGCTGGTGGTGGCGCTGGTGATGATCT
CCGGCCTGCGCCGCCGCGTCGCGGCGCTGGAAAGCGCGATGGCCGCCGCGCCTGCCACCG
CCAGGCCGGCCGCCAGCGCGCCCACGCCTGAACGGGCTGCGGCCACGCCCACGGCCAGTG
CCGATCCACCGTTCCTGCGGCCGGTCGTCACTGCTGCACCGCAGCCCCCGCAGCCGCCGG
CACGCGAGGCAGCGCCCACCGGAGCGCCCGTCCTTCGTCCTGTTGCGCCACCGCCAGTAC
CGCCTGCGCCGGTGCAGCCACCGTTGCCTTCCGAGCCGGCACTGCCCAACTTCATCGAGC
GCGGCATTGGCGCGGTCAAGCGTTGGTTCACCGAAGGCAACGTGCCGGTCAAGATCGGCA
TGCTGGTGCTGCTGGCCGGTGTCGCGGCGCTGCTGAAGTACGTCAGCGACCAGGGCTGGC
TGGTGTTGCCGATCGAGCTGCGCCTGGCCGGCATCACCGTGGGCGCGCTGGGCCTGCTGG
CCTTCGGCTGGCACCAGCGCGAGCGCCGGCGCCTGTTTGCGCTGGCCTTGCAGGGCGGTG
CCATCGGCGTGCTGCTGCTGACCATCTTCGCGGCCTTCAAGCGCTTCGACCTGATTCCGC
CGGGCTTCGCCTTCGCCAGCTCCATTGCCCTGGTGGCCGGGCTGTGCGTGCTGGCGGTGG
TGCAGAACTCGCGCACGCTGGCCGTGCTGGGGATCCTGGCCGGCTTCATGGCACCGCTGT
GGCTGTCCACCGGCAGCGGCAATCACGTGGGGCTGTTCAGCTATTACGCGGTGCTCAACG
CAGGCATTTTCGCCATCGCCTGGTTCCGCCCTTGGCGCGCGCTGAACCTGCTGGGCTTCG
CCTTCACTTTCGGCATCGGCACCTTCTGGGGCGTGCTGCAGTACGTACCGGACAAGTTCA
GCAGCACTGAGCCGTTCCTGCTGTTGTTCTTCGTGTTCTACCTGCTGATCCCGCTGCTGT
ACGCGCGCCGCCAGCCGGCCGGCCGGCGCGATCTGATCGATGGCAGCCTGGTGTTCGGCG
CGCCGCTGGTCGCATTCTCGTTGCAGGCAGGCATGCTGCACGAACAACCGATGACGCTGG
CACTATGCGCGCTGGGCCTGGCCGCGATCTACGCGGTACTGGCACGGGCGCTGATCGCAC
GTGCCTCGTACACCATGCTGGCGCAGTCGCATGCCGTGCTTGCGGTGGGCTTCGCCACGC
TGGCGGTGCCGCTGGCCTTGTCGGCGCGTGCCACCGGTGCCGTGTTTGCGCTGGAAGGTG
CAGGCCTGGCCTGGTTGGGGCTGCGCCAGAAGCGCTGGCTGCCGCAGGTATCCGGCGCGT
TGCTGCAGATCGGCGCCGCATTCGCCTTCGTTGCCGGTGGCGACCACTGGCACGAAGACC
TGCGCTTCCTGATCAACCCGACCGCCATCGGCGCGCTGTTGCTGGCCCTGGCCGGCTTCG
CGTCGGCGTGGAGCTACCAGCGCAGGCCACGTCATGAGGTCGCACTGGTGTACTACCTGT
GGGGCCTGCTGTGGTGGCTGGGCGGCCTGGTCCATGAGATCACGCGCTTCTTCCCGTACC
GCACCGAAGTGGACGCGTTGCTGGTGCTGGCCGCGGTCACTGCCTGGCTGGTGGCCGAAG
TGCAGCGTCGCCAGCCGGCACGTGCACTGGGCGTGACCGCACTGGCCATGCTCGCGCTGG
GCTTCCCGCTGGCCCTGGTGCAGAGCGATGCACACCACCAGCCGTTCGCCGGTTATGGCG
CGCTGGCCTGGGCGGTGTTCGCGGTGCTGGGCGTGCGGACCCTGCTGTGCCTGCGCCAGG
GCGGCGATACCGTGGCCCGCATCGCGCAGTTCCTGTGGTGGCTGCTGTGGCCGTCGCTGC
TTTCGCTGCTGGCCCTGTGGGGCGGTGGCGAAGCCGATCTGGCGCAGGGCTGGACGACCC
TGCTGGTGACCTTGCCATGGCTGCTGATGGCGGCACTGTCGCTGTGGCGCTGGAATGCGC
TGCGCTGGCCATTGGGACAGGCCTTCGACAGCGTGCGCGTCCCGCTGCAGTGCGTGCTGT
TCGGCCTGCTGTCGATCGGCTGGCTGTTGGGCCAGCTGCTGCCGGGCGACGCTGCACCGC
TGTTGTGGCTGCCGGTGCTGAATCCGGCCGAGATCGGCCAATGGTTGAGCCTGTTGCTGC
TGGCGCGCTGGCTGTACAGCAATCAGGGATCGCAGGCCCCGCAGGCATTGCTGAACATCC
GCATGCCGCTGCTGGCACTGGCGGCCTTCGTCGCGCTGACCAGCCTGGTGCTGCATGGCG
TGCACCAGTGGGGTGGGCTGGCGTGGAACGCGTCGATGATGCGCTTCAGCCTGGCCCAGA
CCAGCCTGACCGTGTTGTGGAGCGTGCTGGGCGTGATTGCCTGGGTGTGGGGTTCGCGTC
GTGGCCAGCGTGTGCTGTGGATGGTCGGTGCCGTGCTGATGGGCGTGGTACTGGCCAAGC
TGGTTATTGTCGATCGCCAGCACCTGGGCAACCTGCTGGGCATCGCATCGTTCATCGCCT
ACGGCCTGCTGTGCACGGTCGTGGGTTATCTGGCACCGGCTCCGCCGAGCGTGGCGCCGA
CCGTGGAGGAAAAGCAATGAGGAAGTGGAGCAGGGCGCTGCTGCCGGCGATGTTCGGCAT
GCTGGCCGCCGTCGTGGTGCAGGCGGCTGATTACCGCACGCAGTATGCCGAGCAATGGCC
GCTCACATTGTCCAGCGCGCAGTCCGGTGCCTACCGCATCGTGCTGGAGCCGGCGATCTA
CCGCCGTGCCGTGAGCCCCGACCTCAGCGACCTGCAGGTGTTCAATGCAGCCAGCCAGCT
GCTGCCGTCGGCACTGCTGGCGCCGGACCAGCCGCTGGCGCAACCGCCGGTGCAGCGTGA
ACTGCCGTGGTTCGTGCTGCCGCCGCTGGCCGATGCCCAGCGCAACGATCTGCAGCTGCT
GACCGAGCGTGATACCGATGGGCGCGTGCGCCGGGTCGAAGCACGGGTGAGTGGCGGGGC
GACGGCGAACGGGCAGGGCGGCTGGCTGATCGACGCCAGCATGCTCGACCAGCAGCCGCT
GGCGGCGCTGGTGCTGGACTGGGCCGACAGCGGCCAGCCGCTGCAGGCGCAGGTTCAGCT
GGATGCCAGTGATGACCTGCAGCACTGGCGATCGATGGGTCGCGACGTGCCGCTGGTGGA
TCTGCAGCGCGCCGGCAAGCGCCTGCTGCAGCGCCGCCTGCAGGTGGACGGCACTGCACG
CTACCTGCGCATCCTGGCGCAGGGCGACTCGCGGTTGCCGACCCTGCGCGGCGTGTTGGC
GGAACTGCCGCCAGCGCCGGCCACGCTGCCGTGGGAATGGCTGTCGCTGGAGCCGACGTC
GAAGGGCAAGGGCGAATACACCTTCGAGATGGATGGCCGGTTCCCGGTGGCGCGCGCCGA
TGTGGCCAGCACCGACAACAGCCTGGTGCAATGGACGCTGTTCAGTCGTGATGATGAGAG
TGCCGAGTGGCAGCGCCGCAGCGCGCCGTGGATCGCCTACCAGGTGCAACAGGGCACGCA
GGGCCAGCGCCAGCAGTCGGCGGCGCAGCCGCTGGGCGGCGTGCACCGCGACCGCTACTG
GAAGCTGGTGGCGAATCCGGCGGAATCTGCCACTGCGCCGACGCTGCGCCTGGGCTACCA
ACCGGAAGTGCTGGTGTTCCTGAGCCAGGGTGCGGCGCCCTACGCACTGGCGGTGGGCAG
CGCGACCGCGCGCCGCACGGACGCGCCGATCGGGGTGTTGATCGAGGAACTTCGGCAGCG
CAACGATCCGTCGTGGCAGCCGACGCTGGCGCGACTGGAAGGCAGCCCGGAACCGCTGGC
GGGCGACGCGGCGCTGAAACCGCAGCATGACTGGAAGTCGTGGCTGTTGTGGGCGCTGCT
GGGTCTGGGCGTGCTGGTGGTGGGTGGCCTGGCGCTCAGCCTGCTTCGGCAGAAGCCGAC
GCCTTCGGCGTAGGTTCCGGCGAACGGCGCAGCCCCTCGTGGGTGGCTGCAAAGCGCGAT
CCCGGGGATGGGCCAAGCGGGTGGGCTGGGCAGGGGACGCCGTGAATCCGTCCCTGGAGG
CTTAGCCGCGCCATCCATGGCGCGGATACCCCGCCAACCCCACCCGCCCGGCCCCAGACA
GATTCCGGCGGCCGATCCACCACGGGAAATCAACAAGCAAGAGCAAAAGCGGGTCGCTTC
GCTCGCAAAGCCGAGCCCGCCAGCCAACCGTCTTTGCTTTTGCTGTTGCTGTTGCTGTCG
CCGTTGCTGTTGCCTTTTCTCTTGATCTTCCCGTGGTGGGTACCGGAGGCAGGAAACTGT
CCAGGGCCGGGTGGGTAGGCGGGGCGGGGGTGTCCGCGGCATGGATGCCGCGGCCAAGCC
CCCATGGATGGGTTTACGGCGTCCCCCGACCCGCCTACCCACCCGGCCAAACCCATGAAC
CCGCGCTTTCAGCGACCCACCCAACCCACCACGGAGGGGCTCCGCCGTTCGCCGACCTCC
GCCGAAGGCGCGCTTTCCACGGAAGAAATAATTTTCAGAGGACGTGTCGATTCCCAGCCC
CCTGGTTCGTTGTACCCAATGAAGGGCACGCACCACGCGTCCCCACGGGAGACCGCAATG
AAAGTGATGGTGATCGTGAAGGCCAACGCCGACTCCGAAGCCGGCCGCATGCCCAGCGAA
CAGGAACTGTCCGAAATGGGCGCCTTCAACGAACAACTGGTGGCCGCCGGCATCATGCTG
GCCGGTGAAGGCCTGCACGCCACCCAGCGCGGCCGTCGCATTCACTTCGGCGGCGGGGCA
CCCCAGGTCGAGGCCGGTCCGTTCGGTCCTGCCAGTGAACAGATCGCCGGCTTCTGGCTG
TGGGAGGTGCGGTCGCTGGACGAAGCGGTTGAATGGGCCAGCCGCGCACCGTTCGGCAGT
GGCGGCACGCTCGAACTGCGTCCCTTGATCTCCGCTGAAGACTTCGGTGAAGCCTTCACC
CCCGAATTACAGCAGCAGGAACAGCGTCTGCGTGCACAGCTGGAAGGTTGACCCGATTCA
TCTCCACGCCGGGCACGACCCGGCGCTACCGCCCTGAACTACATCACGGAGTATTGCCAT
GAGACTGATTCCCTTCCTCGGCTTCAGCGGCCAGGCCCACGAGGCGATGGCGTTCTACGC
CAAGGCACTCGGTGGCCAGGTCACTTCGGAAATGAAATACCGCGACATGCCGCCCTCCGA
TGGCTCGCCGGGCTGCAACGAGATGCCGCCGGAAACCCTGGACCACGTCGCCCACAGCCA
GCTGGAGATCGGCAACGCCATCGTGATGGCGGCCGACGGCCCCGGCGGCGGCGAGGGTGG
CTCGACCACCATCAATGTCGATGTCGACAGCATCGAAGAAGCCGAACGCGTGTTTGCCGC
GCTGGCCGAGGGGGGCCAGGTGCAGATGCCGATCGCCGAAACGTTCTGGGCGCACCGCTG
GGGCATGCTGGTCGACCGCTATGGCAAGCCGTGGATGGTCAACTGCATGAAGCAGCCCTG
ATTCCTCTCTTTCTTTCATCCACAAGGAGCTTCACCGATGAGTGCACCGCAACCGCAGAT
GATCTTCGTCAACCTGCCCGTGCAGGATCTGAACGCGTCCAAGACCTTTTTCGCAGCGCT
GGGCTACAGCTTCAACCCGACCTTCACCAATGACGATGCCGCCTGCATGGTGATCAGCGA
GAGCATCTTCGTGATGCTGCTGACCCAGCCGTTCTTCAAGCAGTTCACCACCAAGCCAAT
CGCCGACGCACGCAGCCAGACCGAGGTGATCACCTGCCTGTCGGCGGACAGCCGCAAGGC
GGTGGACGTGATGGTGGACAAGGCTCTGGCGGCCGGCGCCAGTGAACCGCAGCCCGCGCG
CGACTACGGTTTCATGTACCAGCGTGGCTTCCAGGACCTGGATGGCCATCTCTGGGAAAT
CGCACACATGGACGGCGAGCCGGGCTGACGGCCGCCGCAGGGAGAACCCGCATGGCTTAC
GTGGACGCTTACGTGCTGCCGTGCCCGCAGGACAAGGTGGCGGCCTACCGTCGCCTTGCC
CGCAAGGCCGGTGCGGTGTGGAAGGACCATGGCGCGCTGCAGTACATGGAATGCGTGGCC
GACGATGTGGAGCCGGGCAAGAGCACCTCGTTCCCGCGCGCGGTCAAGGCGAAACCGGGC
GAGACGGTGATCGTCGCCTTCGTGGTGTTCCGCTCGCGCGCGGCACGCGACCGCATCAAC
GCAAAGGTGATGGCCGACCCGCGGCTGGCGTCGCTGGGTCCGAAGGACATGCCGTTCGAT
ACCCGGCGCATGTTCTGGGGTGGCTTCAAGCCGATTGTTGAAGCGTGAGCTGCGGCGCTT
GTGCGGGCCGGGCGTGCGTGCTGTGATCGGCGCATGCTCGAGCCCGCACTGACGCAGCGT
CTGGAAACCCTCTGGCGGATGGAGTCGCCAGTGCTGATTGCGCGCCTGGCGCGGCTGCTC
GGTGGCGATGTCGGCCGTGCCGAGGAGCTGGCCCAGGACACCTGGCTGGCCGCGCTGGAG
CGTTGGCCGGAGCAGGGTATCCCGGACAACCCCGGAGCCTGGCTGATGACCACCGCGCGC
AACCGTGCCATCGATGTGCTGCGCCAGCACCAGCGGGTGGCGCAGCAGCATGCGCAGTGG
GGCGAGGAACTGCATCCGGCGGCACTGCCGGCGCCGGATGACAGCCAGGCACTGGAGGAC
GACCTGGGCGATGACCTGCTGCGGCTGATGTTCGTGGCCTGCCATCCCGTGCTGCCGGCC
GATGCGCGGGTGGCACTGACCCTGCGCCTGCTCGGTGGCCTGACCACCGTCGAGATCGCG
CGTGCGTTCCTGCAGCCGGAGCCGACCATCGCCCAGCGCATCGTGCGCGCCAAGCGCACG
CTGGCGCAGAAGCAGGTGCCCTATGAAGTGCCACGCGCCGACGCGATGCCGGAGCGCCTG
GCCTCGGTGCTGGAAGCGATCTATCTGGTGTTCAACGAAGGCTACGCCGCCAGCGCCGGT
GATGACTGGATGCGCCCGGCGCTGTGCGAGGAAGCGCTGCGGCTGGCCCGCATCCTGGCG
CATCGGTTGCCGGTGCCGCCGGTACTGGGCCTGCTGGCGCTGATGGAACTGCAGGCCTCG
CGCGCAGCGGCACGGGTGGACGCGCAGGGCGCGCCGGTGCTGCTGGACCAGCAGAACCGC
GCGCGCTGGGACTGGCTGCAGATCGACCGCGGGCAGCAGGTGCTGGCGCGCGCGTTGGCC
ATCGGTGGCGACCAGGATCCCTATGTGCTGCAGGCGCGCATCGCGGCCTGCCATGCGGTT
GCGCGGCGCGCCGACGCGACCGACTGGCCGCGTATCGCCGCGCTCTATGCACAGCTGCTG
CAGGTGCAACCTTCGCCGGTGGTGGCATTGAACCGGGTGGTGGCGATCCTGCGCAGCGAA
GGCCCGTTCGCCGCGTGGGCGCAGCTGCAGCCCCTGCTGGTCGACGCGCGCCTGCGCGAC
TATGCGCCGCTGCAGGTGGTGCGCGGCGAGCTGCTGCAGGCACTGGGGCGTGAGCAGGAC
GCACGTGACGCTTTTGGCCAGGCCGCTCGGCTCAGCCAGAACCAGGCCGAGCGCGGACTG
CTGCGGCAACGGGCGGGCCTGCCCCCCACGGACTGAGCCGACAAAGGCAGCACTTGTCGC
CGGCCGCCTGAGCGGCTATGTTTCGCGCCCAGCGGACGCATCAGCGTCCGCGATCCGTGC
GTATTGACCGAGGAGCGGTTGGATGTATTCAAGGACGAAGAGCGCATCGCGCGCTTTTGC
GCGCCTGCTTGCCTGTGCCCTGTGCGTGGCCGTATGGCCGATGGCCGTGCAGGCTGCGGA
CAAATCACAGCAGGCCTATTGGGCCGGTTTTGCCTATACCGCTGACGCCGCCGCCGTGCA
GGCGACCACCCCGCATGCGCACGCGGTGCTGGAACGGCGTGGGCTGGTCCCGCTGAACCA
GACGCTGGCACAGTCGCTCAAGCGCCGCGCACCGGCCCACCTGGAGCTGATCGACCAGCC
GGTGGCGATGCTCGACGGCACCACCAGTGCCACCGTGCTGGCCGCTGCGCTGGATCGCGA
GCTGGTCTCGGTCGAACCGATCGGCGACCAGTACAAGGTGCTGGTGGAAGTGGCGCTGCA
GGCGTTGTTCTTCGACTTCCGCGAGCGCCAGGTGATCGCCTCCTATCCGCTCACCCTGCA
GCGCATCGACGTGCAGGACTACCGTCCGGACAACGACGATATCGACGCGATCGTCGCCGA
TCTGCTGTACGGCGGTGCCGATACCAGCCTGTCGCAGGTACTGGCGGCCAGCCTGGCGCA
GGCCCGGTTGCCCGATGCCGCCGTGCGTCGCCTGCAGGTGGGCGGGGTGACCCTGTCCGA
CGCGGCACGCGCCAAGCTGCCCGATCCGAAGTGGGAAGCACCGCTGCGTGCCACGCTTGC
GCACGAACTGTCCAAGACGCTGTCATCCAACACTGGCGTTGGCCTGCTGCCGCCGGCCTC
GGGCCAGGCGATCGGCGGTGCGATGGCCGCCCGCTTTGCCGACGGCAAGGTCTACCAGCT
GAAGATTCCCGAACCCGACTACGTCATCCAGCTGCAGGTCGATGCACTGAAGAACGGCGT
GATCGAGGAAACCCCGGCGATGAAGACGATGCTGTTCGGCGCCTTCTTCACCGCCAAGGT
GAGCGAGCCGTTCTCGGGCAAGGTCTATTTCGAACAGCCGCTGCGCAAGGGGGCCACCAA
GGTGGTGCCGGTCACGCAGTGGCAGGTCGACCAGTGGTCGGCCAGCTACGAAACCCTGCT
GGCCGGCTTCGACGCCTTCGCCGGCGCCGCCGCCAAGCGTGCCGATTCGCGCGCCTGGCT
GGACGAACAGAAGCCGGGCGGCCGCCCGTTGCAGCAGCAGACCCAAGCCCTCCAGGAGTT
GATCAAGTCATGTCGTTGATGCGTACCATCCTGCTCATCCTCATCGCGCTGGCGGTGGCC
TCGCCGGTCGCTGCGCAGACCGCGAGTTCGCGCGGTACCGGCTCGGCCAGCTACGGCCTG
CGCCTGAGCGCCGATACCCGTGCCCAGGCCCTGAACAAGGCCAAGGTCAATGCCCTGGAG
GCGTACATCGCCGAAACCGGTGCGGCCAAGCTGCGCCTGTTCGAGGCGCGCCGCGCCGAG
TTCATCGGCGAGATCGACCGCTACGTGCTCAGCGCCGTGCAGCTGTCGGACACCGAAGAC
AAGAAGGCCAAGACCTACAGCGTCACCGTCCGCGCCGAGATCAACACTACCCTGCTGCAG
ACCAAGCTGGATGCGGGTTCGGCCGTGGCCGGCGCCACCGCTGCGCAGCGCTCGCTGCTG
ACCTTCCTGTTCATGGCGCGCTCGCAGGACACCGTGCAGTCGTTCCAGGACAAGGAGTAC
CGCCGCGTCGACGCCAGCAGCAGCTACAGCGAGAACACCCGTGAAGGCGACAGCTTCCGC
GGCAACTCGGTCAGCACCAACGGCAGCATCAACCAGAACGGTTCGGTGTCGGTCACCAGC
GGCGGCAGCACCACCGCGCGCGCCGACAACATCACCTGGAAGGTGGCCAACGCCGCCGAA
GTCAACACCGCGATGACCGGTGCCTTCAGCGCCGCCGGCTACGAGGTGGTTGAAGCCGAG
TACGTGGAAGGCGAGTCGCGCGGCCTGCTCAGCATCGAGCGCATCCGCAAGGACTTCAGC
ACCGGCAACGACCTGGCCCCGGCCACCCTGCGCGACACCGCCAATGGCATCCGTGCGGCC
AACATCCCGTACATCGCCGTCGGCACCCTCGACGTCGGCATGCGTGACCGCGATCCGGCC
AGCGGCAACACCCGCGTGTTCGTCACTGTCACCGGCAAGGTGCTGGACGTGACCGGTCGT
TTCCCGCGCACCGTGTCGTCGGTCGGCCCGGTGCAGTTCTCCGGCACCGGCCCGAATGAA
ACCGTGGCCCGTACCAATGCCCTGCAGCTGGCTGCCGAAAAGGCCGCCCAGCAGATGATC
AACGAACTGAACGTCAAGGCGGTCCGCTGATCCGCCGCCCCGGTGGGTGCCGAGCTCGCT
CGGCATCGCCCCTGGGTTACCGATTCCCCACGTGCCGCACGCGGCCGTTTCTCCCAAAGG
ACTCTCACATGATCCGCAATACCGCTCTTGCCCTGGCCATCGCGGCCGCCACCCTGTCGA
TGCCGGCCCATGCCGGCCTGGGCAAGCTGAAGGACCTGGCTGGTGGCTCCACCGGCTCCT
CCAGCAGCACCTCCAGCGCCGCTGCCCCGGACGAAGCCGCGCAGGAAGCGCTGGTGCGTC
GTTTCGTCAGCTCGCAGTCGCACTCGCTGCAGGCCCAGACCTCGTTCGCCCGTGCCTTCG
GCCTGGCCGAGCAGGTGCAGCTGCTGGAAGCCGAGCGCCAGGCGCTGTCGTCGGGTTCGG
TCAGCGTCGATGCGATGAAGAAGTCGGTGTCGGTCAGCGAAGCCGCCCAGGCCGCGATCG
ACGAGCGCCAGGCCGCGCAGCCGGAGCTGAACGCTGAATCCAAGCAGCACTACGCCGAAG
GCCTGGTCTCGCTGCTGGCGTCGGCCGCCGAAGCGCAGAAGCTGGGTGGCGAAGCCAGCA
ACTTCACCGCCGGCATGAAGAACCTGGGCGCCACCCAGATGGCTACCGTCGGCCGCAAGC
TGGCCGCTGGTGCATGGGTGGCCAAGGAATCGCCGGGCTTCATCCAGGGCCTGTACGGTT
CGACCAAGTCGGCTGTGACCTTCGCCAAGAAGAGCAAGGTCAAGGTGCCGTCCAACGCCG
ACTCGATGCTGGGCCAGCTGGACAAGATGAACTGATCCGAGGCGAATCCCCATGCGTACG
ACCTCCCGTTTGATCGGCCTGGGCCTGGCTGCCGCGCTGCTTGCAGCCTGTGGCAAGCAG
GACACCCCGGCCGAAGCGCCCGCACCTGCCAAGGACAAGGCAACCAGTGCACTGGCCAGC
AATGCGCCAGTGGAAGCAGCGCCCCTGCGTGGCACGCCGGATTTCGGCGGCACCACCCAG
GTCGCGCGCGAGGCCGACGGCATCGGCAGCACCCCGGAACTGGCGGTGCTGGCGGCGTTG
CAGTCGGCGGTGGCGCAGGTCAACGGCGTACGCGTGGCCAGCCAGATGCAGAGCCTGCGT
GCAGGCCTGCATGTGGATGTGGATGACGAACACGTCGGCGATATCCGCGCCGACGCGTTC
ACCCAGCAGATGATCGCCGGCTCGCAGGGCGCGGTGCTGGGCTATGAAATCCTGTCGCAG
GACGAAGTGCGGCAGCTGGATGAAGAAACCATCGCGCGCGTGCGCGCCAGCGACGAAGGC
TGGAGCTTCAAGGGTTCGGCCTCTGCCAGCGCGTCCGGCGAGGCCACGGCCAAGGGCGGC
GGAGCCTCGGCCAGCGTCAAGGAGAGCTACGACGAGAAGGTCAGCGTCGATGCCAAGCGT
GGCGCAAGCTCGTTCGATTCGGACGTGACCCACCGCAGCATGCGCAGCTACTGGAAGGTG
CGCGTGCGTGCACAGATTGCCCAGTACCGTGCACCGGACGAGCAGGGCAAGCCGAAGATC
GTGGTCGCGCTGCCGCGCACCAAGGCCGGCAGCTATGCCGTGGGCGATGGCCGCGTGAGT
GCCGATGAAGTGGCCGACGCGATCCGCGCGCGCCTGTCCGACACGCTGACCCAGACCCAG
CGCTTCATCGTGCTGGATCGCGAGTTCGGCGACGAACTGCAGGCCGAGATCGACCATATC
AACAGCGGCAACGTACGCCTGCAGGACACCGCACGCGTCGGCCAGCAGCTGGCGACCGAC
CTGATCCTGATCCCGACCATCGAACGCTTCGAGTACCCGCGCAGCGTACGCAACCTGCGC
ATGTCCGACCGCCAGGTGACCTCGTACTCCGGTGGCGGCCGCATCACCCTGCGCCTGATC
AACGCCACCACCGGCCAGGTGGTGATGTCCGACAGCTTCGACCACCAGCTGGCCTCGACC
GGCCCGAGCACCCTGCCCCGCGTGGTCAACGGCCGCAACATGGCCGCGGCGATGATGGAA
TCGCTGTCGGGCCAGATCGGTACCACCATCGTCACCACGCTGTTCCCGGTGTCGGTGGTT
TCTGTGGACGGTGACCAGGTGGTGCTGAGCCAGGGTGGCGAAACCCTGCAGGCCGGCCAG
CGCTGGCAGGCCGTGCGCCTGGGCGAGGAACTGAAGGACCCGCAGACCGGCCGCTCGCTG
GGCCGCAGTGAACACCCGTGCTGCACCATCCGCATCGACCGCGTGGCCGCACAGACCTCG
TACGGCACCATCGAAGACGGCGTCGACGCGATGCGCGGCGGTTTCCGCCCGGGCCAGATC
GAACTGCGCCAGAAGCTGGGCAGCAAGCCGGCCGCCGCCGCAGGTGCGACTGCCTCGGCC
GCTCCCGCCGCCGCCGCACGCCCGGCGGCCAAGCCGAAGCCCAAGCCCGCTGCCGCCCCG
GCCGAAGACCCGAACTGGTAACACGCCCAAGCAACACACCGATGGGGTCAGAGCCCTTTT
CCGGCGGGAAAAGGATCTGACCCCTTCGTGTTTCCGTGCGTGTCGACCCAGGTCGACACC
CACCAACAGCAGTGGGACCCCGCCTACCCTCAGGAAACCAGCTTTTGCTGTTGCTTCGGC
TGTTGCCGTTGTTTCGGCAGGTGCAGGGCGCAGCCCTGGCGAATCCCATTACACTCCAGA
AGGATTTCCCTGCTGGAGAGAGCAATGAAACGAGTGGTACTGGGCGTGCTGGCCCTGTCG
GTGTCGAGCGCACTGATGGCGGCCACCCCGAAATTCGATGGCGCGCGGATCTCCGCCGAC
GTCAAGGAACTGGCCTCCGACGCCTACGAAGGCCGCTCGCCGGCCACCGCCGGCGAAGAA
AAGACCATCGCCTACCTCAGCAGGCAGTTTGCCGACGCCGGCCTGCAGCCGGGCGGCGAC
CTCAAGGACGGCAAGCGCCTGTGGACCCAGGCCGTGCCGCTGCGCAAGGGCGACATCGTC
GGCGCACCGCAGCTGGCGCTGCACCAGGGCGGCAAGACCCTGCCGCTGGAGCAGGGCAAG
CAGATCGCCGTGCGCGCCGCCATGAACGGCGCCAGCAGCGTCGACATCAGCAAGGCCCCG
CTGGTGTTTCTCGGCTACGGCGTGAAGGCACCGGAGCGCAACTGGGACGACTTCAAGGGC
GTGGACCTGAAGGGCAAGATCGCCGTGGTGCTGATCAACGACCCGGACTTCGAAACCGGC
CAAGGTGATTTCGACGGCAAGGGCATGACCTATTACGGCCGTTGGACCTACAAGTACGAG
GAAGGCGCCCGTCAGGGTGCGCTGGGCGTGCTGATCGTGCACGAGACCGCACCGGCGTCG
TATGGCTGGGCCACCGTGGCCGGCTCCAACACCAACACCATGTTCGACGTGGTGCGTGAC
AACCCGGCAGAAAGCCACCCGCTGCTGGAAGGCTGGATCCAGCGCGACCTTGCCGTGGAG
CTGTTCCGCTCGGCCGGGCAGGATTTCGAGGCACTGAAGAAGAAGGCGCAGCAGCGCGAC
TTCACCCCGGTGCCGCTGACCGGCGCCAGCCTGGACGCGAAGTACGCGGTGAAGACCGAA
GTGATCACCTCTCACAACGTGGCCGCGCGCCTGGAAGGCAGCCGCCATCCGGACGAGACC
ATCATCTACAGCGCGCACTGGGACCACATCGGCGTGGGCGAGCCGGACGCGCGCGGTGAC
CGCATCTTCAACGGCGCGCTGGACAACGCCAGCGGCACCGCCTCGCTGGTCGAGCTGGCC
CGTGGCTTCGCCAAGGAGAAGCGCCCGCAGCGCTCGCTGCTGTTCCTGGCGGTCACCGCC
GAGGAAAAGGGCCTGCTGGGTTCTGAGTACTACGCCACCCATCCGCTGTATCCGCTGGAA
AAGACCGTGGCCGTGATCAACATGGACGGCATGGCGCCGTTCGGCCCGTCGCGTGACTTC
GGCATCTACGGTGCCGCGCGCTTCGAGCTGCTGGACCAGCTGAAGGACGTGGCCAAGGGC
TGGGACATCCGCTACACGCCGGACCCGAAGCCGGAAGCGGGCCTGTTCTTCCGCTCCGAC
CACTTCCCGTTCGCCAAGCGTGGCGTGCCGGCGCTGTCCTGGTCGGCCGGCCAGGACTGG
GTGGACGGTGGCGTGGCCGCAGGCAAGAAGGCCTCCGAGGACTACACCGCCAAGCGCTAT
CACCAGCAGGGCGACGAGTGGCAGCCGGACTGGGTGTTTGCCGGTGCCGCGCGCGACCTG
GAAGTGCTGTACACGCTGGGCAACCAGCTGGCCAATTCCCGCGATTGGCCGAACTGGAGC
AAGGACGAGGCGTTCCGCGCCGTGCGTGACGCCAGCGCCGACCAGCGCAAGTAACGGCGT
CCGGTAGTGCCGGCCGCTGGCCGGCATTGCCGCCCCCGGAAACGCCGGGCCGTGCCTGGC
GTTTCCATAACGGCTTCCATCCCAACTTTCCCGGCCTTCGTCGCAGCCTGCTTGCTTGCC
CGGCGGGCCGCCCTATGCTCGGCTCACCCCCTTCCTCAAGGCGCCGCCGTGTTCGCCAGC
CTCTCTCTCCTGATCCGCCACCTGCTGGCCTGGGCTGCCGCGCTGGTTGTCGCCGGCATG
GTCTGGAGCGGCATCTTCAGCGGCATGAACGATGGCCCGGGCTGGATCTTCGGGCTGCTG
GCGATGTTCCTGATCATTTCCGCGCTGGGCAGTGCCATCACCCACATCCGCCGGGTCTGG
CTGGTGGCCGGTCGCCTGGATGCCACCACCCTGTCCGGCCGCCAGCGCCGCCAGATCGAA
CTGCCGATGGACGCCGGCCACGCCTTCTCGGTGGTGGAGGCGGCGATTTCCGAACTACCG
CGCGTCGAAGACGTGGAAAGCTCGGCCGGCAGCCTGCAGGTGCGCGCCTATGTGCGCCGG
GTCGACCTCTGGAACGGCCGCCAGCCCTCGCGCTGGAACCTGCCGGCGCGGCTGGCCATC
AAGCGCAACAGCGTGCTGGCCACGGTCACGCCGGGGCAGGGCACCAGCACCGTGACCCTG
CTGTTCGAACCCGATGCCGGCTGGTGGGCCGACCTGCTGGCGCTCGACGAGGGCAGCAAC
TTCGAGAACGCCGAAGCAGTCACCCGTGCGATCAGCCGCCGCGTCGCCGACCAGCGCCGC
GACGAACAGGCTGCGGCCGAACAGACCCAGGTGGAAAAGGAACTGTCGGTGGCACGCTTG
AACCTGTTGCATGCGCAGGTGGAACCGCACTTCCTCTACAACACGCTGGCCAACGCGCAG
GTACTGACCCGCACCGATCCGGCGCGTGCCGAACAGATGCTCGGCCACCTCATTCAATAC
CTGCGCAGCTCGTTGCCGCAGGTGGACGAATCGGTATCCACGCTGGGCGTGGAGTTGGAC
CGCACCCGCGCGTACCTGGAAATCCTGCGCATCCGCATGGGCGCACGGCTGGCGGTGGAA
ATGCAGGTACCGAACGAACTGCACGGCGTGCACCTGCCGGCGATGGCACTGCAGACGCTG
GTGGAGAACGCGATCAAGCACGGCCTGGAACCCAAGCCCGGCGGTGGCACGATCTGGATA
CTGGCGCGCGGCTTCGATGACCACGTGACCGTGACCGTGGCCGACGATGGGCTTGGCTTC
GGCCAGGGCACCAGCGGTACCGGCATCGGCCTGAAGAATCTGCGCGAGCGCCTGCGCCTG
ACCTGCGGCGAGCAGGCCGGCGTGGCGATCGTTGCCAACTTCCCCAGCGGCGTGGCCGCG
ACCATGACCCTGCCGCAGTCGCACAAGGAGCGCAGCCATGCCGCTTGAAGCCCTGATCGC
CGAAGACGAAGAACTGCTGCGGCAGTCACTGGTGGAACAGCTGGGCCGGCTGTGGCCGGA
GCTGAAGCTGGTGGCCGAGTGCGAGGACGGTGCCAGCGCGCTGGAGCAGCTGGCCGAGAC
GCGGCCGGACATCGCGTTCCTCGACATCCGCATGCCCGGCATCAGCGGCATCGAGGTCGC
GCGCTCGCTGTCCGAGCTGAGCCCGCGCACCCAGGTGGTATTCGTCACCGCCTACGACCA
GTACGCCATCGATGCGTTCGAGCAGGGCGCGATGGACTACCTGTTGAAGCCGGTCAGTGA
TGAGCGCCTGCTGGCCACCCGCGAGCGCATCCTGTCGCGGCTGCCATCGACGCGACAGGA
CGATGCCGTGCTGGAGCGCCTGCTGCAGCGGCTGGGCCCGTCGCAGGGCGCAGCGGAGCG
CCCGCCACTGGCCTGGATCACCGCCAGCAACGGCCGCGAGACGCAGCTGATCATGCTGGA
AGATGTGGCCTACTTCCGCGCCGACAACAAGTACACCACCGTGGTCACCGCTGCCGGCGA
AAGCCTGCTGCGCACACCGTTACGTGAACTGCTTGAAGTGCTCGACCCGCAGCACTTCCG
CCAGATCCACCGCTCCACCATCGTCAACATGAAGGCGGTGGCAGCGGTGAGCCGCGACGA
CACCGGGCGCGGCGTGCTGCGCCTGCGCGGGCGCACGGAGACGCTGGTGGTCAGCCAACC
GTTCATGAGCCTGTTCCGCGGCATGTAGCCGCGCCGCAGTCTCCGCCGCCAGGAGCATTG
CATGCGTTTTTTCCTGCTTGTCGGCCTCGCCGCATTGGCGCTTGCCGGTTGCCGGAAGTC
CACTGAAACCGCGATCACCCGCACCACTGCCAATAGCGTGGACACGCTGTACAGCAAGCG
CACGGTAGTGGACGGCGTGGCGCGTTTCGAGTGCATGGCCAGCCGCAGCGGCCAGTGCCA
TTACCTGGTGCTGGACCCGGCCTGTCGTCCTGATGCCGCCTGTGCGAAAGCGCCGATACG
GTCGTTCGCGTTGGCGGCCGGCACGACCCGGGAGTTCAGGGGCCTGCCGAAGGGCTTCGC
CCAGTGCGTCAGCGAGGATCGGAAAGAACAATGCCACCGTGAGTGATCACGGTGGCATTG
TGGCTCCCCCCGCTTCCCTGAAGGGTCAGTAGGCAGGCTGTAGTGTCAGGTCGTGGTGGT
GCTCGTTCTCGCCCACGTGGTTGAGGCGGCCGACCAGTTCGGAGTGCTGCTTCATGCGCC
CGATCTCGGTCATGATGCGGATGTCCTCGTGGCGCAGCTCGCGCTTGGCGGTGACCGCCT
GCTTGTAATCGAGCACTTCCGGGTAATGCTCGGCCAGGTCCAGTGCCTCGGCCACGTGCT
CGACGCTGTCGGCCTTGGAGCTGATGCGTGCGCGACTGTTGAACGCCTTCATCCAGCGCT
CGAAACCGGCCTGCTGATCGAACATGTTGGCCATGAACCAGATCACGAACAGGATCGAGA
CCCACGAGCCGAACACGACTACCACGCGGGTGAACGTGATATGGAAGTCGTCGCGCCAGA
GGTAGTTGGCGATCAGGCCAAGAATCAGCAGCGAGGCTGCCTGCCAGCCGACGATCGAGG
CGATCAGCCATTGGCACTTGGCCTGGGCCAGCACCGCGACTTCATCGCGGATCTGCTGCT
CGCTGAGATTGCGCCAATGCGCGACCTGTTTATCGAACGGGCTGCTGTAGAGCTCGTTGT
CGCGAAGCAGAATTCCCAAACCCTTGAACAAAGCAATCATGGCTGGCTCCTTGTGGAACG
TGCGTCGATCAGCATTGGACGGTGTGGCGGTTCCAGTTCTAGCACTTCCAGCGAGCCGTG
CAATGGGCGCAATGCCAAGCTGCGCAAGGGCTTCCCCTGAATCGGTGAATGTTGTTGCAT
CGCAGCATCGCGGTCGCAGCCTGCGACAGGATGTCGCAGGGTGAAACGTGCTGCGGCTGC
ACATGGAACCGTGGCTGAGCGCGGAGACTCGCGGCCGCGGTCGTGATCGCCGAGAATCGG
AGCCAACCGCGCAAGATGCGACTGTTCTTCCGTCTTTCTTGGACCTGTGATGCCGGCTCT
GCTGCAGCGACTCTCCCGCCCCGTCACCGCGCCGATCCGGCGCTGGGTGCTGGAGGCCTT
CCCCCGTGGCCAGAGCGGCATCGATTACGACCAGCCGCTGGGTGACCCGGGTTGGTTTGG
ACCCGACAGCGTGACCTGGCGCCTGCACGCCGAGTTCCCCTCGATGCTGGCCGGTGGCCT
GTGCGCGCTGATGCTGCAGACCCTGCATCCGCACGCGCTGGCCGGGGTCTACGATCACTC
CAATTTCCGCCAGGACCTGGTGGGTCGCCTGCGTCGCACCACCGCGTTCGTTGCCGGTAC
CAGCTATGCGCCCACCGGCGAGGTGGAGGCGCTGGTGGCCAAGGTGCGCCGCATCCATGC
ACGGATCCGCGGCCAGACCGCACAGGGCGAACCCTACGCCGCCGACGATCCGCAACTGCT
GACCTGGGTGCATGTGACCGAGGCGTTCGGGTTCCTTCAGGGCTTCCGCCGGTATGGACG
GGAGGTGCCGGCACACATCGCCGACCGTTACTACGATGAGTACCGCTGCGTGGCCGAGGC
ACTGGGTGCGGTGGACGTGCCGCGCAGCGAAGCGGAAGTGGCGGCGTACTTCTGTGCGCG
GCAGCCGGAGCTGCGCGTCGACGAGCGCTCGCGCGAGGTGCTGGAGGTGCTGTCCGGCGT
GCGCCTGCCGGTACCGGTGCCGGGGCTGTCGCGCGAAGTGTTCCTGGGTGCAGGCGCGGC
ACTGCTGCCGGACTGGGCCGAAGGCATGCTTGAACGCAGTGGCCGTCAGCGCGCGCAGGC
CGCCGCGTCGGCGACACTGGTGCAGGGCATGGCGCCGCTGTTCCGCCGTGCGTTGCCCGA
TGGCCTGGCCAGCCGCGCCTGTGCGCGCATGGGCGTGCCGGTGTCGGTGCTGCGCGAGTG
GCCCACCGTTCCCCGGTAGGTGCCAACCTTGGTTGGCACGCGTTGCGCGCGGTGCCGCAG
GAGCCGCAGTAGATCCACACCATGCGTGGATGGGCCTTACCCCGCCGACTTCAACCCGCG
CAACAGCATCTCCAGCGCCGCCGTCGCCTGCCGCAGGCGCACGTCGCCATCCTCGCCCTC
GGCGATCCAGAACGCGGCCTCGGCCAGGCTGCCATAGATCAGCGACGCCAGCGCCTGCGC
ATTCACCGGCGCCACCACGCCCTGGGCAACCAGATGTTCGATCAGGTGCTGCATCGAATG
CACGCAGTGGCGCTGCGATTCCGGTGAGGCGCCACCGAGCACCGCGCGCGCGTCGCGCAG
CACGATGCGCTGGATCTCCGGTTCCAGCGCCATCTCCAGGTACGCGCGGCAACGCTGCAC
GAAGCCCTCCCAGGCATCGTCGGCGGCATCACTGATCGCCTGCAGGCGCTGGTCGGTCTC
GGCATCGAGCTGGGCGACGACAGCCGCCAGCAGACCCTTCTTGTCGCCGAAGTGGTGGTA
CAGCGCGCCGCGGGTCAGCCCGGCCTGGGCGGTCAGGTCGTCCATCGAGGTGGCGGCATA
GCCATGCTCGCTGAACACCCGGCGGGCGGTGGCCAGGAGGGTGGCGCGGGTTTCTTCCAT
CTCGGCGCGGGTGCGGCGAACCATTCAGAGCTCCTTACATACGCAGTGCATGATTATTTA
CATACGGCGCGTATGAATGTAGCCTCTTATTCATACGCCCCGTATGTATTGTCATGGCGC
CCTGTGCGCCAGGCAAGTCGCTGCCTTGGAGAACCTGATGGCCACCCCCTATCGCGACCT
GTTCGCGACCCCCGGCACCGCCGGCCTCGCCCTGGCCGGGCTGCTGGCACGCCTGCCGCT
GCCGATGACCGGTATCGGCATCATCACCTTGCTGTCCCAGCTGCGCGGCAGCTATGCACT
GGCCGGTGCGGTGTCGGCCACCTTCGTGCTGACCTATGCGTTGCTGTCGCCGCAGGTGTC
GCGCTGGGTCGACCGGCGCGGGCAGGGCAGGGTACTGCCATGGGCCACTGCGGCCAGTGC
GGCCGGTCTGCTGTTGCTGCTCGCGTGCACGCTGCTGGCCGCGCCGGACTGGACGCTGTT
CGTTGCGGCGATGCTGGCCGGCTGCATGCCCAGCGTGTCGGCGATGGTGCGAGCGCGCTG
GACCGCGACCCATCGCGGACGACCACAGCTGCAGACCGCGTATTCGCTGGAGACCGTGTT
CGACGAGGTGACCTTCATCGCCGGGCCACCGTTGTCCGTCGGATTGTCGGTGGCGGTATG
GCCACAGGCTGGCGTACTGGCGGCCGCCCTGCTGCTGGTGGCCGGCGTCGCCGCACTGGT
GCTGCAGCGGGGCACCGAGCCGCCGATACAGCACTACGAAGGTGCAACATCCTCGCACTC
GCTGCTGCGGCAACCGGAGATCCGCCTGCTGGCGTTGCTGATGCTGGCGATGGGCGTGAT
CGTCGGCACCGTCGACATCACCAGCGTGGCATTGGCCGAGCTGCGCGGACAGCCACTAGC
TGCCAGCTGGGTGCTGTCGGCCTACGCGCTGGGCAGCTGCGCGGCGGGGCTGCTGTTTGG
TGCCCTGAAGCTGCCGATGCCGCTGCCGCGCCTGTTGCTGGCCGGAGCAGCGGCCACCGC
ATTGACCACGTTGCCGCTGCTGTGGGTCGGCAGTCTGCCGGCACTGGCCGCTGCGGTACT
GCTGGCCGGGGTGTTCTTCGCGCCGACGATGATCGTGGCGATGTCGCTGGTTGAACAACG
CGTGCCCGAAGCACGCCTGACCGAAGGCATGACGTGGCTGCTGGCCGGCCTCAACATCGG
CGTGGCGCTGGGCGCGGCGCTGTCCGGACAGAGCGTCGATGCGGCGGGCGTGCGCAGTGG
TTTTGTGGTTGCGCTGGCGGCAGGCGGTGGCGTGCTGCTGTTCGCCTTGCTCGTGCAACG
TGCGCTGCGCCCGTCTGCCGCGTCCACATCTCCTGAAGGAATCATTCCGTGAGCGCTTCA
TCGCCTGCGCATGCCGCGTCTGTGCCCCGCCATCCGTGGTGGGCGGTCTCCGCCGTCGGC
CTCGCCACGTTCTCGGTGGTCACCACCGAAATGCTGCCGGTCGGCCTGCTGACTCCCATC
GCCGAAGATCTCGGCGCGTCCACCGGCACCGCCGGTCTGATGATCTCACTGCCCGCCCTG
CTGGCGGCAGTGTTCGCCCCGCTTGCGGTGATCGCAGCCGGTGGCATCGATCGTCGCCGC
ATCCTGTGTGTGCTGTTGGGCCTGCTGCTGGTCGCCAACCTTGCGTCGGCGCTGGCACCT
GGCATCGGCTGGCTGTTGGCCGCGCGTGTGCTGGTGGGGTTCTGCATGGGCGGCATCTGG
ACCATTGCCGGTGGGCTGGCAGCGCGCCTGGTACCTGCGCAGCGCATCGGTCTGGCCACC
TCGATCATCTTCGGCGGCGTGGCCGCAGCTTCGGTGCTCGGCGTTCCGTTGGGCGCGCTG
ATCGGGGATGCATTGGGCTGGCGCAGCGCGTTCGCGGCGATGACGTTGTTCAGTGCGGCG
GTGATGCTGCTGCATCTGCGGGTGGTTCCCGCGTTGCCGGTCAGCACATCGGTGCGGCCG
CGTCAGTTCGTGCAGCAGCTTGGCCAGCGCAACCTGCGGCGTGGCCTGTGGCTGACCGGG
CTGCTGGTGTCCGGGCACTTCATCGCCTTCACGTACGTGCGGCCGCTGCTGACGTCCGTA
TCGGGCGTGGATGCGTCGTGGATAGGTGCACTGCTGTTTGGGTACGGCCTGGCTGGCATC
GCCGGCAACTTCATCGCCGGGCCGCTGGCTGCGCGCCATCCACGGGGCATGCTGCTGGCG
ATAGCCTCGGGCCTGCTGCTGACGCCTCTGCTGTTCCTGTGGGTGGGAAATGCGCCCTCC
GCAGGTATTGCAGTGCTGCTGCTGTGGGGTCTGGCCTATGGCGGTGTATCGGTGGGCCTG
ATGAGCTGGATGATGAAGGCGGTGCCGCAGGCCGTGGAGATCGCCACCGCGTTGTATGTG
GCGGTATTCAACATCGGCATCGCAATGGGTGCGTGGGGTGGTGGCCGCCTGCTGGATGGC
GTGGGCCTGCATGCGAATCTGTGGGCTGCGGCGGTGTTGGCTGGGAGTGCCCTGCTGATG
GCTGCCATCACCCGCAGGTAGATCCACGCCATGCGTGGATTCCTACCCCGTGCCGACCAA
GGTCGGCACCCACCAGAGCGGAGTATGTGCCGACGAAGGTTGGCCGCTACCCTGAAATGA
AACGGGCGCCTTGCGGCGCCCGTTCCGGTTACATCACCACACCTTGACCCGCTTGTCCGG
GGCCAGGTACAGCTTCTGGCCTTCCTTCACTTCGAACGCCGGGTACCAGGCGTCGATGTT
GCGCACGGTCAATGCGCGGAACTGGCCCGGGGCATGCACATCGGTCAGCAGCGAATTGCG
CAGCGCCTGCTCGCGGCTCTTGCTGCGCCACGCCTGGGCGAAGCCGAGGAAGAAGCGCTG
GTCCGGGCTGAAGCCTTCCAGGGTCTGGCCCGGCTTGCCCTGCAGCGACAGCTGGTAGGC
ATCGTAGGCGGTACCCAGGCCAGCCACGTCGGCGATGTTCTCGCCCAGGGTCAGCTTGCC
GTTCACGTGCACGCCGGGGAACGGCTCGTAGCTGCTGAACTGCGCGGCCAGCGCATCACC
GGCGGCGTTGAACTGCTTCAGGTCCTCGGCGGTCCACCAGTTGTGCAGCTTGCCGGTCTC
ATCGAACAGCGCGCCGGCGTTGTCGAAGCCGTGGCTGATCTCGTGGCCGATCACCGCACC
GATCGCACCGTAGTTCACCGCGTCGTCGGCAGCGCCGTCGAAGAACGGCGGCTGCAGGAT
CGCGGCCGGGAACACCAGGCGGTTCTCCAGCGGCACGTTCATCGCATTGATGGTCTGCGG
CAGCATCGCCCACTCGCTGTGGTCGACCGGCTTGCCCAGCTTGGCGATGTTGCGCTGGTA
CTCGAACAGCTCGGCGCGCTGTGCATTGCCCAGCGGGTCATCACGGCGGATCTCCAGGCC
GGTGTAGTCGCGCCACTTCTCCGGATAGCCCATGCCCACGGTCAGGCCCGTGACCTTGGC
CTTGGCATGCGCCTTGGTCTGCGGCGACATCCACGACAGCGCGTCGATGCGCTTGGCGAA
AGCGGCGATGATGTTCTTCGCCATTTCGTCCGCGCGCTCCTTGGTCCTGGCGTCGAAGTG
CTTTTCGACGTAGCGCTTGCCGATCGCTTCGCCGACGGCATGGTTGGCATCGTCCACCGC
GCGCTTCCAGCGGTCGCTCTGCTGCGGCGTGCCGCTCAGCGCGGTGCCATGGAAGGCGAA
GCGGGCATCGGCGAACTTCTTCGGCAGGTAGGCGGCGGCACGGTCCAGCGCGTGGAACGC
CAGGTAGTCCTTCCAGGCGTCCAGCGGCTCGGTGGCGACCAGCCTGGACAGGCCGGCCAC
GGCCTTGGGCTGCCACACGATGAAGTCCTGCTGGTTGCCCAGCGCGGCCGCATCGAGGAA
GGCGTTCCAGTCCAGGCCCGGCGCCTTGGCGTTGAAGTCGGCCTGGGTCCAGGGGTTGGC
GCCCTTGGTCACGTCGTTGGTTTCTTCCTGGGTGGCATGCGCCTGCGCGATCTTCGTTTC
CAGCGCGAGGATGCGCTGCGCCTTGCCGGCCGGGTCGGCGACGCCGGCCAGCTGCAGCAT
CTGTGCGATGTAGGCCTGGTACTGCTTGCGCAGTTCGGCCATGCGGCCATCGCCCAGGTA
GAAATCGCGGTCGGGCATGCCCAGGCCGCCCTGCACCAGGTACGGCGCGGTGCGATCCGG
CTGCAGCATGTCCACCGACACCCACAGGCCGAACAGGCGGTCGGTGTAGAAGTTGGTGGC
GTTGAGCAGGTCGACGTCGGCGCGCAGGTCGCCGCCGAGTGCGCGGGCCAGCCCGGCCTT
GTCGGCGATCGCATCGATGGCCTTCAGCTGCGGCTGCACCGGCGCCAGACCGTGCTGCTC
GATGCCGGCTTCGTCCATGTAGGCGGCGTAGTAGTCGCCGATCAGCTTGTCGTCGCCGCT
GGCCTGGGTGTTGCCGGCGGCCCCTTCCAGGATGGCGCGGGTGTCGGCCAGGGTCTTCTC
GGCAATGACATTGAAGCTGCCGAAGCGCGAGCGGTCGGCCGGAATCTCGGTGTTCTTCAC
CCAGGTGCCGTTGGCGAAGCCGAAGAAGTCGTCGCCGGCGGCGATGCTGCGGTCCATGCC
GCTGGCATCGAAGCCGAAACTGCCCAGCATCGGCTTGGCCGCAGCGGGGGCGGCATCGGC
CGGCGCGGTGGCACCGACGGCCGGGTCGGCCGGGCGGTCACAGGCGGCCAGGGACAGGCT
GGCAACAATGGCCAGCGCCAGGGTGGGACGGCGCAGCTTGGACATGGACTTCTCTTGCAG
CGGAAAACCCCAAGTCTAATCCGCTCCGGCGCCACTGGCCGCCCCCCTGCGGGGCCCGCC
CTGTGCAGGATCTGGCTGAACGTGCGGATGCGATCTTCACGCCGTCACCGGGGTGGTGCA
TGCTGGACCCTCGAGCCCTGCGCGGACACGGGGAGGTGGCCATGCAGGATGGGGTCAGGC
GTCAAGAATGGCGTCCGCCGGCCGTTGAGGTCGGGGACGTGGAGGATTCGTTCGCGCATG
AAGCCAGCCGACTGCACAAGGAACATCAACCGATGCCCGCGCTGAAACGGGCGTTGGCCC
GGCCGCTGCGCGCCATCACCTGGGGCGGTGTGCTGCTGGGCGTACTGCTGGTGACCGGTC
TGGCCCTCATGCTGGTCAACGACCACCACCGCCGCCTGGAAGCGGCGCAGCGGCAGAGCC
GCGCGCTGGCGGTGGGCAGCGAGCGCCTGCTGGCGCTGGAGCTGCGCAACCTGGAGCGGG
CCATGACCGGCATCGCCGCCGACGCCGCGGAACTGTTCCGCAGCGTGCCGGCACAGGCGC
CGGCCTTGCTGGATGCCTCCATCGGCGGCGTGCTGCGCCGGCACGCCGAACTGCACAGCA
TCGTGGTGCTCGACAGCTATGGCCGCGCATTGACGGCCGGCAAGGGCGACCTGCAGTTGC
CGTTGTGGACCGATCCGCAACGGCGCGGCTCGGGCAGCGCGCTGTACATCGGCCCGCCGC
AGCGTGCCAGCGACGGGGGCTGGGTGGTCCCGCTGGCGCTGCCGATGGCCGATGGGCGCT
GGCTGCTGGCACGGCTGCGCTGTGGCGAACTGCAGCGCATCGTCGGCGGCCTGGATGTCG
GTCCCAACGGATTGGTCTCGATCAGCGATGCCCAAGGCTACATGCTGGCCCGCGTACCCG
ATCCGCATGGCACGGTGGGCCGCCGCTACGACCTGCCGCGCCGGGACCTGCTCGGCACGC
AGGCAGTGGTCGAGCTGGGCAGCATGCCCGGCGTCGTCGACGGCGTGCCGCGCATCCTCA
CCATCAGCACGCTCGAACGCAGCCCGCTGGCGGTGCAGGTCGGCCTGGCCGACGAAGATG
TACTCGCACCGTGGTGGCCGTACCTGAAGGCGTCGGTGGCGATCGTACTGGCCTACATCG
CGGTGTTGCTGGTACTGCTGTACGCCGTGCGCCGCAGCACCCGCAGCCAGCAGGCGATGG
CCGAGGAACTGAAGACGGGCCACGCCGAGCTGCGCCTGGCGCACCAGGTCGGGCGTGTCT
GCACCTGGTACGTGGATGAGGACGCCGCGCTGCTGCGCTGGTCGCCGCTGGCCCGCGAGA
TCTTTGGGGTACAGACCGACGCCTTGCCGGTCGCGGACTTCTTCGCGCGCGTGCATCGCG
ATGATGCCGCGCGCCTGCAGCAGGCCTTTGACCAGGCCTTCGCCGGCAGCGCTGTGCTCG
ACCAGGTGTTCCGCCTGGTGCTTCCCGGGGGCGAGGTGCGCTGGGTCGGCGCGCGCGGGC
AGCGGGTGGAAGTGGCCGACAGCGAGCGGCGCATGATCGGTGCGCTGACCGACCTGAGCG
AACGCTATCAGGCGCGCGAGCAGATGAGCGAAGTGGAACGCCGCTTCCGCCTGCTGTTCG
ACCGCAATCCGGCACCGTTCTGGGTGTTCGACCCGGATACGCTGCGCTTCATCGAGGTCA
ACGACGCTGCAGTGCGCCAGTACGGCTACAGCCGCGACGAGTTCCTGGCGATGAGCATCC
TCGACATCCGCCCGCGCGAAGGCTGGGACGAAGTGCGTGGTGCCATCCAGCGGGCGCAGG
TGGGCGATCCCCCCGACGCGACCGTCCGCCTGCACCGGCGCAAGGACGGCAGTGTGTTCG
AGGTGCGCGCACACCTGTCCAAGCTCGACTTCGACGGGCAGCCCGCGTGCCTGGTGCTGG
CCGAGGATGTCAGCGAGCGGCTGGCCTACGAGCGCGACCTGGCCTATCAGGCACGGCACA
ACCCGGCCACCGGCCTGCTCAATGTGCGCGCCCTGACCGAACAGCTGGACGAGCAGGAGG
AGGGCTACACCATCGCCTTCGTGCAGCTGCGCGGGCTGCAGCTGGTGGCCGATACGCTGG
GCCGCGAGATCGGCGATGCGGTGCTGCAGTCGATGGCGACCCGGCTCGGGGGCCTGGGCG
CACGCTGTGGCACGCTGGCGTTCCAGCCGGCCGAGGATTTCGTCTTCGCCATCGGTGCCG
AGCACGATACCCAGCGCGTGCTGGACGACCTGCTGCAGATCGTGTCGGCGCCGATGCGCG
GCAAGGACTCGCTGCACCAGTTCGAGCCGCGCATCGGCGTGGCCGTGCACATCGCTGGTG
ACGGGCACACGGCCGAGCAGGTGATCGGCATGGCCGCGCAGGCCGCGCATGCGGCGCGCG
CCGAGGGCAACGTGGTGGTCTGGTTCGACGCGGCCGTGACCACGCGCCTGGCCGACCGCC
TGCGCCTGGCCGGGCGCATCCATGCCGCCATCGACAACGAATTCCAGCTGTATTTCCAGC
CGATCCGGCATGCCGGCGATGGCAGCCCGGCAGCGCTGGAGGCACTGCTGCGCTGGCCGC
AGGCCGATGGCAGCTTCATCCCGCCCAACGAGTTCATCCAGCTGTGCGAGGACACCGGGT
TGATCCTGGCACTGGGCCGCTGGGTGATCCGCGCGGCGGCGAAGGCGCAGCGCCGTCTGG
TCGAGGCCGGGTGGGGTGAGTTGCCGATCGCGGTCAACGTGTCGGCGGTTCAGTTCTTCA
ACAGCGACCTGGTGGCCGAATTCACCCGTGCCCAGCAGGATTTCGGCCTGGCCCGTGGCG
CGCTGCACGTGGAGCTGACCGAGAGCAGCCTGATGCGCAAGCCGGCACAGGCGATGCAGA
CCATGCAGCGCCTGCACGAGCAGGGCATCCGCGTGTCGCTGGATGATTTCGGCACCGGCT
ATTCCAGCATGTCCTACCTGCAGCACCTGCCGCTGGACATCCTGAAGATCGACCGCAGCT
TCGTCGCCGACGTGGAAACCAATCCACGCAATGCCTCGATCTGCCGCGCGCTGCTGTCGC
TGGGCCACAGCATGGGCCTGACCATCATCGCTGAAGGCGTGGAGACGCCGGGGCAGCTGG
ACTGGCTGGCTGCGCATGGCTGTGACCAGGTGCAGGGCTACCTGTTGGGGCGGCCGGCGC
CGCTGGAACAGATCATCGACGCGCTGGATGAGGTCCCCGCCTGATCGGGTTTCGTATGTG
CCGGCCAGCGGCCGGCACACCCGACCGAAGCACGACGGGGCTTCGTATGTGCCGGCCAGC
GGCCGGCACTACCCGACCGAAGCATGACGGGGGTTCGTATGTGCCGGCCGGCGGCCGGCA
CTACCGGCAAGCGCCAGACTCGGCTACACCCCGGCGTCCACCAGATGGTCGATGAAACTG
CGCACCTTCGGTGCCAGGTGGCTGCGGCTGGTATAGACCGCGAAGATGCCGATCGGCGAG
GCCTCCCATTCCGGCAGTACGCGCACCAGGCGGCCATCGGCCAGCGCGTCTTCCAGCAGG
AAGTCGGGCTGCAGGATGACGCCCATGCCGGCGATCGCCGCTTCACGCAGCACGTCGCCG
TTGTTGGCGTGCAGCAGGCTGTTCACCGCTACTTTCACTTCGCCGCCCGGCCCCTGCAGC
GGCCAGTGGTCACCGGCGGCCCAGTAGCTGTAGCCCAGGCACGCGTGCGCCTGCAGGTCC
TGCGGGGTCTGAGGGGCGCCGCGTGCGGCCAGGTAGGCCGGCGCGGCGCACAGGCTCACC
CGCGATTCGCCCAGGCGGCGGGCGATCAGGGTGGGGCCCGGCTCGCGGGTGATGCGGATG
GCCACGTCGTAGCCTTCCTCGACCATGTCCACCAGGCGGTCGGACAGGGCCAGGTCCAGT
TCCACCTGCGGAAAGCGTTCGCGGTAGCTGGCCAGCAGTGGGCCGAGGCGGGCGATGCCC
CAACTGACCGGTGCATTGATGCGCAGCGTGCCGGAGGGCTCCAGCGCCTGCGCGCCGATG
CTGGCCTCCAGCGCGTCGAACTCGGCCAGCAGGCGCACGCATTGGGCGTAGTAGGCGGCG
CCGGTGCTGGTGGGGCTGACCCGCCGCGTGGTGCGATGGAGCAGGCGGGTGGACAGGCGC
TTTTCCAGTGCGGCGACCTGGCGGGTAACGCCGGCGGTGGACATGTCCAGGGCCTGGGCG
GCGGTGCTGAAGCCGTTGCGCTCGACCACCGCCACGAACACGCGCATCGCCTCAAGGGTG
TCCATTGTTGCGCCTTCTGAAATAAATACGGTCAATCGATCGTATTTATCGGCCTGTGAA
GGCGCAATAACCTGAGCCCACTCCCTTCCAGGTGCTTTCCGATGCACGCCACGACCGCTC
CTGTTTCGCCGCTGGCCCCGTATGGCGCCACCCTGCTGCGCCTGGCACTGGGCGTGCTGT
TCCTGGTCCATGCGCTGACCAAGCTGCTGGTATTCACCCCGGCCGGCACGGCAGCATTCT
TCGAGTCGCTGGGCCTGCCCGGCGTGCTCGGCTACCTCACCCTCGGCGTCGAGCTGGTGA
TCACTGTCGCGCTCCTGCTGGGCATCTATGCGCGCTGGGTGGGCCTGGTCGGCGTGCCGC
TGCTGCTGGGCACCATCGTCACCGTGCACGGCGCCAACGGCTTCGGTTTCGCCAATGCCG
GCGGCGGCTGGGAATACCCGGCGTTCTGGGCGCTGGCGCTGGTGGTGCTGTTCCTGGTCG
GCGATGGCAAGTGGACCCTGCGTTCGCGCTGATCGCCGCCTGATCCTGCAACTGGAGAAT
TCCATGTCCCGCCTGCCTTCGCTGTACATCTCCCATGGTTCGCCGATGACCGCCCTGCAT
CCGGGCCAGGTCGGTGTGCGCCTGGCCGAGCTGGCGCGCGACCTGCCGCCGCCGCGCGCC
ATCGTGATGGCCTCGGCGCACTGGCTGGGCCGGCAGCCGCTGGTCGGCGCACATCCGCAG
CCGCCGACGATCCACGACTTTGGTGGCTTCCCGCGCGCGCTGTTCGAACTGCAATACCCG
GCGCCGGGTGATCCGGCACTGGCCGAAGAAGTGGCCGGCCGCATCGCCGCCGCAGGCCTG
CCAGTGGCCATCGACCCGCAGCGTGGGCTCGACCACGGCGCGTGGGTACCGCTGCGGCTG
TTGCGCCCGCAGGCCGACATCCCGGTCGTGCCGGTGTCGATCCAGCCGCTGCTCGGCCCC
GAGCACCAGTTTGCGCTGGGCCGCGCGCTGGCACCACTGCGCGAACAAGGCGTGCTGCTG
GTCGGCTCGGGCAGCATCACCCACAACCTGCACGACTGGGGCGACTACCAGGACGGCAAG
GAAGCGCCATACGTGCGGCCCTTCATCGAGTGGGTGGAGCAGCGGCTGGCCGCTGATGAC
CGCCAGGCGCTGTTCGATTACCGCCGGCAGGCCCCGTTCGCCGAGCGTGCGCACCCGACC
GACGAGCACCTGCTGCCGCTGTTCTTCGCGATGGGAGCGGCCGGCGAGGGCGGTTTCGGC
GCACGCCGCATCGACGCCGGCATCGATGCCGGCTTCCTGGCCATGGATCTATACCGGTTC
GACGGGGCATGAGCCGGGGCTGACGCGCGGCGGCCCCGGCCGTCGCGGTCAGGGCCGCAT
GTGGTAGTTTTTTCCGGGTTTCCGGCGCTGGCCCTCGTGCCTCCCCACGCGCCGCTTCCT
GGAAGAAGCATGCATACCATTGAAGTCGTCCTGGCGATGCTGGTGGCCGTTGTCGCCAGC
GGCTACCTGGTTCGCGTCCTCCCGTTCTCGCTGCCGTTGCCGCTGGTGCAGATCGGCCTG
GGCGCGGTGATCGCCGGCGTGTTCAACCGCGGCCATGCGCTGGAGCCGGAAGTGTTCTTC
CTGCTGTTCCTGCCGCCGCTGCTGTTCCTGGATGGCTGGCGCATTCCCAAGCAGGGCCTG
TTCCGCGACAAGGGCGCGATCCTCGAACTGGCGTTCGGCCTGGTGGTGTTCACTGTGATC
GGCGCCGGCCTGCTGATCCACTGGATGATTCCGGTGATGCCGCTGGCAGTGTGCTTCGCG
CTGGCGGCCATCGTCTCGCCGACCGACCCGGTGGCGGTCGGGGCGATCGCCTCCAAGGCA
CCGATCCCGAAGCGCCTGATGCACATCCTGGAAGGCGAGTCGCTGCTCAACGATGCGTCC
GGCCTGGTCTGCTTCCGTTTCGCGGTGGCCGCGGTGATGACCGGCTCCTTCTCGCTGGCC
ACGGCCTCGCTGACCTTCCTGTGGGTGGCGGTGGCCGGCCTTGCCGTGGGCGTGGCGGTC
ACCCTCGGCGTGTCCACCTTCCAGCGCTGGTTGTGGCGCCGCTTCGGCGAAGAGCCGGGT
GCGGCGATGCTGGTCAACCTGCTGATTCCGTTCGCGGCCTACCTGCTCGCCGAAGAAATC
CATGCCTCGGGCATCCTCGCTGCGGTCGCCGCCGGTATCGCGATGAGCTACGTCGAGCTG
ACCGGCCGTGTCTCCGGCAGCATGCGCGTGCAGCGCGCGGGCGTCTGGAACATGCTGCAG
TTCAGCTTCAACGGCATCATGTTCGTGTTGCTGGGCGAGCAGCTGCCGGGCATCGTCGAG
CGCGCCACCACCACCATGAACGAGTCCGGCCACCAGAGTGCATGGTGGCTGCTGGTATAC
GTGGTGGTGATCAACCTGGCGCTGATCCTGCTGCGCCTGCTGTGGGTATGGCTGTCGCTG
CGCTGGAACCTGCTGCGCGCGCGCCGCCGTGGCCTGGAGCGGGGCGAGGCGCCGAACTGG
CGCATCGTGGTGGCGACCTCGGTGGCTGGTGTGCGCGGCGCGATCACCCTGGCCGGTGTG
TTGACCCTGCCGCTGTTCCTGCCCGATGGCAGTGCGTTCCCGGCGCGCGACCTGGTGATC
TTTCTGGCCGCGGCGGTGATCCTGTTCTCGCTGATCGGCGCCAGCGTGGCGCTGCCGCAG
CTGCTGAAGGGCCTGCAGCTGCCAGCCGATTCGGGCGAGCGCAAGGAAGAGGACCTGGCA
CGCAAGCTGTCCTCCAAGGCCGCGCTGGCCGGGGTCGAACGCATGCGCCAGCAGCTGGTG
ATGAACCAGAACACCGAGAACGTGCAGCTGTACAACGATGCTGCCTCGCGGGTGAGCCTG
CTGTACCAGCGGCACCTGGAGAAAGACAACGACGGCCCCGACGTGGACCCGGAGAAGGTG
CGGCGCATGGAGCTGGGCTACCGCCAGCTGCGCAGCGCGGGCCTCAATGCCGAGCGCGAG
GAACTGTTCCGGTTGACCCGGCGCGGGGTGATCTCCGATGAGATCTCGCGGCGCCTGATC
CGCAACCTGGACCTGCTGGAATCGCGCAAGCGCGAATGACGCGGCGGTCGTGCGCCGTCG
AGCGGGGTCAGGTCCCTTTCCGCAGGAAAGGGACCTGACCCCAGGTCGGAACAGCGGGTT
ATTCCGGCTTCTGGTCCAGGAAATACACCTCGACCTTGCCCTTGACCTTGATGGTCATCG
GATTGCCGCGGCGGTCGCGGGCCTTGCCGGCCTGCACGCGGATCCAGCCTTCGCTGACCG
AGTATTCCTCGACGTTGTCGCGCTCGACGTCGTTGAAACGCACGCCAACGCCGCGCTCCA
GCGCCTGTGCATCATGGAAGGGGCTGGCCGGGTTGATCGCCAGGTGGTCGGGAGGGGTAT
CGCTCATCGCTTCATTCACAGTGACGGCCACCAAGGCCGGCTTCAGCGGCACAGGATAAA
CCGTAGAATGCGGGCCTGCCCCAGAGGACGTTCCGCCATGCCCGACAACAGCGACTATTT
CGACTTCGAGGAAGACATCCACGACTTCGACGAGGAGGGCTTCGAGGCGCGGGTCTGGAA
CCTGCTGGTGCTGATCAACCCGGGCGACGAAGAGCTGGCCCTGCAGCAGTTCAACCGCTG
GCGCGAGCACCTGTCCGAGGACGGGCAGCCGCTGGAAGCGGACAGCGACTGGCTGCCGGC
CCTGTTCACGGCCATCGCCTGGCAGTCCGGTTTCGATGTGGAGCGCGATGACCTGGAATC
GCTGCAGTCGGCGGTGAACGAGCTGTCGGCGCGCTTCAACCTGCAACTCGACTGGGGCGG
CGACCTGGACGACGAGGACTTCGCCGAGGGCCTGGACGGCGTGCAGCTGATGTCCACCGC
CTTCGACCGCCTGCGCGAGCACAACTACACGCTGTGGAGCGTGGATGCCGGCAGCGACGG
CTTCACCGGCGTGATGGCGCTGACCCGCGACGACGACGCGATGCTGGCGCTGTGCTCGCT
GCTGAACGTGGAAATCCGGCTGGGCAGCGACCCGTTCTGAGCGATGGGCCGATCCGCCGG
GCACGACCCGGCGGGGACGATCTGCTGGGCGCGGCCTACGGCCGGTACTGCGCCCTGGCG
TTGGCAATCACCGCTTTGACCAGCTCGCGGTCGGTGTGCCGGGAAATCGCCCGCGCACCG
AGCGCTATTGCCTGTGCGCGCAGCTCGGCAGTGACGTCGTAGTGAGCACCGCTGGCCTTG
TTCTGGAAGGCCCGCGGGGGAATGCCGAGCTGCGCCGCCATCGCGTGCAGCTCGGCCAGG
GTGTCGGCCATCAGGTGCGCCCAGCGCTGTCCGCGCCAGGGATGCACCGCGTCATCGACG
TAGACCGTCACCGCCGCGGCCGGTTCAGGCCTGCGGCTTGCTGTCGCTGTCAGCGGCCGG
GGCGGCCTCGGCAGCGGCTTCTTCGGCCGCGTCGCCTTCGACGGCTTCGCCTTCTTCGCC
CTCAGCGGCGTCGACGCCTTCGAATTCGGCAACCAGCTTGTCCAGGTATTCGTCAGCGGT
CTGCTCGGATTCGGCAGCCAGGGTGTCCAGCAGCTTCTGCAGCAGTTCCGAGTACTCCAG
GTTGACCTTGCGGCCTTCCTTTTCCTGCACGTTGGACAGGTGCTTGAGCATGGCCAGCAT
CGGCACCGGGTTTTCGGCGTTGCCCATGGTCTGGCCGCCGATGGCCAGCAGCCACTCACG
GCCCTGCAGGCCGATGGCCGCTACCACCTGGCCGTCTTCGTTGGTCAGCACGGCATGGTT
CTGCACCTGCTGCTGGGCATTCAGGCGGAGGAACGGGCGCTTGGCCTGCTGCTTCTTGCG
CTTGTCGCGCTTGGCCTTGGAGTTCTGGGACATGGGGTGGGGTCACCTGGAAACGGAAAG
ACCGCCATTGTACCGGCCGCACACAGGCGGGGTCAGATCCCTTTCCATGGGAAAGGGATC
TGACCCCGGTTCAATGTGCCACGGGCGCGGCCTCACCTTGCGCGGCCTGCACGTCCGGGT
CGGCGGTCGGCGCCGACAGTCCCACCTGCGGGCCGGCACCGGCCAGGGCGGCCGCTTCGG
CGGCCTGGGTCATCACCACGATGCTGATGCGGCGGTTGATCGGGTTCTGCGGGTCGGCCT
TGTCGAACAGCACCGACGAAGACAGGCCGACCACGCGGGTGATCTTGCTGTCCTCCAGGC
CACCGTCCACCAGCGCACGCCGTGCGGCGTTGGCACGATCGGCGCTCAGCTCCCAGTTGC
CGTAGCCGCGCTCGGCCGAATAGGCGGTGATGTCGGTGTGGCCGGTCAGGCTGATCCGGT
TCGGCACGTGGTTCAGGTAGTTGGCCAGCTCGTGCAGGATCTGCTGCGTATACGGCTTCA
GCGTAGCGCTGCCGAGGTCGAACATCGGCCGGTTCTGCTTGTCCACGATCTGGATGCGCA
GGCCTTCCGGGGTCAGGTCCAGCAGCAGCTGGTCCTTGAACGGCTCCAGTGCCTGGCTCC
TGCTGATCGCTTCCTGCAGTTCCTTCATCAACGCTTCCAGCTGCTGCTTGTCGCGCTGCT
GCTGGTCCACCGGCTGCGGCACCGCTTCCTTCTGGTTCTGGAAGGGATCGTTGCTGCTGC
CGCGCGAGATGTCGGTGGCACCACCCAGCTTGATCATCGAGGTGCTGGCGCCGCCCGGGC
CGGCCATGCCGGGCGCCGGCGTGGCGTTCTGCCCGCTCAGCGGGCTGGGGTTGCGGAAGT
ACTCGGAAATGGCCGCACGGTCGTTCTTGTTGGTGGTGGCCATCAGCCACAGCACCAGGA
AGAACGCCATCATCGCGGTCACGAAGTCAGCATAGGCCACCTTCCACGAACCGCCATGAT
GGGCGGCGTGGCCGGCCTTCTTGACCCGGCGGACGATGACAGTGGGCTTGGTCTCGGCCA
TGGTTTACTTGACCGTCTTCAGGTGCTGCTCGAAATCGGAGAAGGCCGGGCGCACGTTCG
ACGGCAGCGTCTTGCGGGCGAATTCCAGCGCGATCTTCGGGTTGTAGCCGCGCAGGCAGG
CCAGCAGGGCGGTCTTGACCGATTCATAGATGCGGCTGTCCTGCTCGGCGCGTGCCTCCA
TTGCTGCCGCCATCGGGCCGACGAAGCCGTAGCCCAGCAGGATGCCGAGGAAGGTACCGA
CCAGCGCGCCGGCCACGTGGCCACCGACCTCGACGATGTCACCGCCGATCGAGCCCATGG
TGATGACGATGCCGAGCACCGCCGCGACGATGCCGAAACCGGGCAGTCCGTCGGCGACCT
TGGTCAGCACCTGCGACGGCGCCATGGCCTCGGCGTGGTGCTTTTCCAGTTCCAGCTCCA
GCAGCGGCTCCAGCTCGTGCGGCTCGATGTTGCTGCCGATCATCAGGCGCAGGCAGTCGG
TGATGAAGTCGATCAGGTGGTGGTCGGCCTGCACCTTGGGGTAGTTGGCGAACAGGGCGC
TCTCGGCCGGCCGCTCGACATGGTCTTCCAGGGCCATGAAGCCTTCGCGGCGGGCCTTGT
TGAGCAGTTCATAGAGCAGGCTGAGGACATCGATGTAGTCCTGCTGCTTGTAGCGCGGGC
CCTTGAACACGCCGACCATGGCCTGCAGGGTCTGCTTGACCGTCTTGGCCGGGGTGCCGA
CCAGGAACGCACCTAGTGCGGCACCGCCGATGATGACCAGCTCGTAGGGCTGCCAGAGGG
CACCCAGGCGGCCGTGGGCACCGAGGTAGCCCCCGATCACGCTGATGATGACGACCAGGA
ATCCAACGATGATGAGCATGGGGCGACGCAAGGAGAGGGGATATCTCCTTGTCGGCCCGT
CACCCGGTTTTCTGAAGAGGGAATTCTGTGAAATCGGTCAGCGGGGTGTTTCAGCCCGCC
ACACCGCTTTCCGCGCCGCCACGCTGCAACGGGTCGGGCCAGGGCTCGCCATTGCCGGTG
AACGAAAGTGAGACGGAGTTCAGGCAGTGGCGCTCGTAGGTGGGCGGCGGACCATCCGGG
AACACGTGGCCGAGGTGGCTGCCGCAGCGCGCGCAGGTGATCTCGGTGCGCACCATGCCA
TGGCTGGTATCGCGGATCTCGCGCACGTGCGCCGGGTCGAACGGGGCGAAGAAGCTGGGC
CAGCCGGTGCCGGAATCGAACTTGGTGCTGGAGCGGAACAGCGGCAGCGCGCACAGCCGG
CAGCAGTAGACGCCCTCGCGCTTGTTGTCCAGGAACACGCCGCAGAACGGCGCTTCGGTA
CCGTGCTGCAGCAGCACGCGGCGCTCTTCGCTGCTGAGGCCGGCGATCAGCGCCTCGGTC
TGGGTGGCAGTGGGGGGCGTCAGGTCGAAGGCAGTCATGCCGGCTCTCCGTGGGGTCGAT
GGCCTGGGGATGCCGGAAAACGTGGGGGTGCCGGCGCGCGCTTGCAAGTGTGACGGCCGT
TCATGGGCGGCACACAGGCGCAGGCGCAAGGTAAATGCGATCCACGCCGGAGCGTGCCAT
GAAACCGACCCTTCCCCTGCTGCTGATGGCCCTGTTGCCCACGTTGGCGCTGGCCCAGGT
GCCTGCTGCCGACCCGACGGTCACCCGCAGCGCGACCACCGTGGCTCCGGCGCCGGTGGT
ACCGCCGCCGCAGGCCGCACGCCCGCAGCCGCAGGTGCTGCCGTCGCCGCAGCCGGCGCA
GCCGATCAGGTCCACGGGTCCTGCCCGGATTGCGCCCACCCCGGCGCCGAGGCCGGCCGA
CAAGGTCTATGACCGCAATGGCCGCATCGTGCCTGGCGTGCGCCCGGCTGGCCCGAACCG
GGTGTTCGATTCGCGTACCGGCCGCTATTACGACAGCGTGCCGGCCGGCGATGGGCAGCA
GATCAAGCGCTGACCTCGGATGCCAGGCAAGGGTGGCAGCTTCCACACACTGCACGGCCT
GAACGCACGAAAACAACATCCTGCCGATCACTGCTTTTTCGCCTGCGATTAACCGTGCCG
GGACCACCGTGGCCCTGCGCCGGCATCCCGCCGCCGCATGTCCTTTGTCCACTGGATCGC
GATCATGAAAAACCAGCAGAACCGTCATCCCGGCAAGGAACCGCAGGGCCGCAACCCGCA
GCATCAGCAGCAACAGCAACAGATGGAACCGCAGCAGCCGCACAAGGGTGGCAAGCAGCA
GGAACAGCGCTCGCAGAAGCATCCGCAGCAGCGCTGACTGGCGACATGACCGGGGTCAGA
GCCCGCTGCGCGGGATCTGACCCCTTGCCTGACCCCGACCGGGGTCGGATCCCGCAACGC
GGGCTCTGACCCCAACCTGCGACCGCCTCAATCCGGAATCGGCAGGCTCAGCGTTTCCTT
CACTTCTTCCATCACGATGTAGCTTTTGGATTCACGCACATGCGGCAGTGTCAGCAAGGT
GCTGCCGAGCAGCTTGCGGTAGGAGGCCATCTCACTGATCCGCGCCTTCAGCAGGTAATC
GAAGTCGCCCGAGACCAGATGGCACTCGAGCACATTGGGCAGCTTCAGGGCGGCGCGCCG
GAACTCTTCGAAGATGTCACCGGACTTGTAGGCCAGGCTGATCTCCACGAATACCAGCAG
GCTGGCCTTCACCGCCGCCGGGTCCAGGTGGGCGTGGTAGCCGGTGATCACCGCTTCGCG
CTCGAGCCGGCGCACGCGCTCGGTGCACGGGGTGGTCGACAGGCCGACCCGCTCACCCAG
TTCGGTGAAGGAAATACGGCCCTCCGCCTGCAGGATGCGCAGGATCTTGCGGTCGATCTT
GTCCAGTTCGCGGGTACGGGTGGCCATGGCCGTCAACCTTGGGGAATGAATTGCAGGGGA
ACATCCTGCCGGTTGATTTCAAATCAGGCAAATCAACTGGGATTGGCTGTCTATACTTCC
CCAATTATGGTCCCGGCACGCTCCAGTGCAGGGAATGATCGGGTTGGAGAAGTCCCATGC
GAGTCCTAGTTCTCGGCAGCGGCGTGATCGGCACCACCAGTGCCTGGTACCTGCGACAGG
CCGGGTTTGAAGTCACGGTCATCGACCGCCAACCCGGCCCGGCGCTGGAGACCAGCTTCG
CCAATGCTGGCCAGCTGTCGTTCGGCTACACCTCGCCGTGGGCCGCCCCGGGCGTGCCGA
AGAAGGCCATCGGCTGGCTGTTCGAGAAGCACGCGCCGCTGGCGATCAAGCCGGGCATGG
ACCTGGCCCAGTACCGCTGGCTGTGGCAGATGCTGCGCAACTGCACCCACGAGCGCTACG
CGATCAACAAGGCGCGCATGGTGCGCATGTCCGAGTACAGCCGCGACTGCCTGAACGAGC
TGCGCGCGCAGATCGGCATCGAGTTCGAAGGCCGCGACCTGGGCACCACGCAGCTGTTCC
GCACCCAGCAGCAGCTGGATGCCTCCGCGCAGGACATCGAGATCCTGGCCCAGTACGGCG
TGCCGTACGAGGTGCTGGATCGCGCCGGCATCATCCAGGCCGAACCGGCCCTGGCCCATG
TCGACGGCCTGGTCGGCGCGCTGCGCCTGCCGCGTGACCAGACCGGCGACTGCCAGCTGT
TCACCCGCCGCCTGGCGCAGATGTGCGTGGACGCCGGCGTCGAGTTCCGCTTCGACCAGG
ACATCACCGGCCTGGAGTTCGAGGGCGACCGCATCACCGGCGTGCGCATCGACGGCAAGC
GGGAAACCGCCGACCGCTTCGTGGTCGCGCTGGGCAGCTATTCGCCGGCGCTGGTCGCAC
CGCTGGGCATGCACCTGCCGGTGTACCCGCTGAAGGGCTATTCGTTGACCCTGCCGATCA
CCGACCCGGCGATGGCGCCGACCTCGACCATCCTCGACGAGAGCTACAAGGTGGCGGTCA
CCCGCTTCGACGACCGCATCCGCGTCGGTGGCATGGCCGAAGTGGCCGGTTTCGACCTGT
CGCTGTCGCAGCGTCGTCGCGAGACGCTGGAGCTGGTGGTCAGCGACCTCTACCCGAAGG
GCGGCGACCTGTCGCGCGCACAGTTCTGGACAGGCCTGCGCCCGGCCACGCCGGACGGCA
CGCCGGTGATCGGCGCCACGCCGTTCCGCAACCTGTACCTCAACACCGGCCACGGCACCC
TGGGCTGGACCATGGCCTGCGGCTCGGGCCGTTACCTGGCCGACCTGATGAGCGCGCGCC
AGCCGCAGATCAGCACCGAAGGCCTGGATATTTTCCGCTACGGCCAGTACGGTCACGCCC
CGCAACATGAGAACCGCACATGCGTCCTGCCCGCGCGCTGATCGATCTGGGCGCCCTGCG
CAGCAATTACCGGCTTGCCCGTGAACTGGGCGGTGGCAAGGCCCTGGCGATCATCAAGGC
CGATGCCTATGGCCATGGCGCGGTGCGCTGTGCACAGGCGCTGGAAGGCGAGGCTGATGG
TTTCGGCGTGGCCACCATCGAAGAGGCGCTGGAACTGCGCCAGGCCGGGATCCGTGCGCC
GATCCTGCTGCTGGAAGGCATCTTCGAACCCAGTGACATGGCGCTGGTGGCCGAGCACGA
TTTCTGGTTCGCGGTGGGCTCGCCGTGGCAGCTGGAAGCGCTGGTCGCATTCGACAGCCC
GCGCCCGCTGACCGTGTGGCTGAAGCTGGACAGCGGCATGCATCGCCTCGGCCTGGACGT
GGACAGCTTCCGCGCCGCGCATGCACGCCTGTCGGCGCTGCCGCAGGTCGAGCGCATCGT
GCTGATGACCCACCTGGCGCGTGCCGACGAGCTGGACAGCGAACGCACCCATGAACAGGC
GGCGACCTTCGCGCGCGCCATCGACGGCCTGGACGGCGAGACCAGCGTGTGCAATTCGCC
GGCACTGCTGGGCTGGCCGGATGTACGCAGCGACTGGGTGCGCCCGGGCCTGATGCTGTA
CGGCGCCAATCCGCTGCCGGACAACACCGCGCTGACCCAGCGCCTGCGCCCGGTGATGAC
GATGCAGTCGAAGGTGATTGCCGAGCGCTGGATCGAGGCCGGTGAGCCGGTGGGCTATGG
CGCACGCTTCGTGGCCAAGGCGCGCACCCGCGTGGGCGTGGTCGCGCTTGGCTATGCCGA
CGGTTATCCGCAGTTCGCCCCCAACGGCACGCCGGTACTGATCGATGGCCAGCCCGGCGT
ACTGATCGGGCGCGTGTCGATGGACATGCTGACGGTGGACCTGACCGCGCATGCGCAGGC
CGGCATCGGCAGTGTGGTGGAACTGTGGGGTTCTGCGCCGACGCTGTCGGAACTGGCGCC
GCGCTGCGGCGTGAGTGCCTACCAGCTGCCGTGCGCGGTCAAGCGCGTGGCGAAAGTCTA
CGTGTAGAGCCGAGCCCGCGCTCGGCTCTGGTAGCAGCCGACCTTGGTCGGCACCGTGCA
ATGCGTGTCGACCAAGGTCGACACCTGCCGGCAGGTAGAGCTGCCCGGAATCATCGTGCA
GCAGTAGCCCGCGTGCTCAGCTCGCGCTTCACCCAGTCGTCGATCAGGCGCTTCTCGTAG
CGCAGCGGATCGCTGTCGCTCTTCAGCCCCAGGTTGTGCAGGTAGCCGGTGTCGCTGAGC
TTGGCTTCTCCCTCATCGACGATGCGACCACTGGCGTCCTTCAGCGTGTACTGCAGGGTG
ATCCGCGGCGGATAGATGTCGCGCATGATCCGGATGTCGCTGCCGCGCGGGCCGTGCCAG
GGCTCGTAGTCGCCGGCGCGCTTGATGTCGACCAGGGTCACGTCCAGGGTCTGCCCGGGC
TGCAGCGGCTTGGCCGCCGTGGTCTGCACGTAGCTGGCCAGCTGCTGCACCCAGTTGCCG
CGTTCGGCCTCGAAGCGGTTGGTGCTCTGGCGGATTTCGGTGAATCCGGCTGGATCGTCC
CACTTCACGCTGACCGGGCCATTGGCCTGCAGCGCGCGGGGCGCATCCGGATCGGTGACG
GCGCGCGGCGCGGCGTTCGTGCTGCCCGCCATGAGGGCGCCTGCCAGCAGCAGGGCAGTG
GCCAACGAGCGGTTCATGACGGTCTCCTGCGTCCCATCGACGGGGACGATGCGATTTATA
GATCGAGTGTGATCCCGCTTTCCAGCCACCGCAACGGCCGATTGCGACACCGACAAGAGC
GGTTGCCGCCAATTCATCGTCGTCAACCATGACTGACGGCGCTTGACGCTGTGAATACGC
GCTTTGGAAGATGCTGTGCTTCCAATCCGGCCCGTCCAGACGCCCTTGTCCACACTGCCG
CCCCTCGTGGAGCGCCCACCGATGATGGTGCAGGCGCCCGAACCCGACCTGCATCATGGC
GTGCTTGAGCGCATCAACGCTGGTTTCTGCGTGATCCAGGTGCTGTTCGAGGGCGATCGT
GCGGTCGACTATCGTTTCCTCGAGGTCAACGATGCCTTCGAGCGCCACACCGGGCTGAAG
GATGCGCGTGGACAGCGCATGACCGAGCTGGAACCCAACCATGAGCAGGACTGGTTCCGT
ATCTACGGCGAGGTCGCACGCAGCGGCCGTCCTGCCCAGTTCGAGATGGAAGCGCGTGCG
CTGGGTCGTTCGTTCGCGGTCGACGCGGTGCGCGTGGGCCGGCCAGGCGAGGACAAGGTC
GGCATCCTGTTCTTCGACATCACCGCACGCAAGCAGATGGAAGTGGAGCTGGGCGAGAGC
GAAGCGCGCTTCAGCGCGCTGGCCGACGGCCTGCCGATGCCGGTGTGGGTGCTCGATGAG
CGCGGCCATGCCCGTTTCGTCAACAGCGCCTTCAGCGAGTTCTTCGGTGGCGACGAGACG
CGTGTGCCGGAAGATGTCTGGCGCGGCCTGGTGCATCCGGACGATGCGTCGGTATTCGAA
TACGAACTGCAGGAAGCGCTGAAGGCGCAGCGTTCGATGCACGCGCTGGTGCGTGCGCGG
CGCGCCGATGGCCAGTGGCGTTGGCTGGAGATGAACGCACGCCCGCGTTTCTCGCGGATG
GGCCGCTTCATCGGCCTGGCCGGCAGCAGCCCGGACGTGACCGAACGCCGCGAGATCGAA
CTGGCCCGCGAGGAACTGCTGCAGTCCGAGCGCGCCGCGCGCAGCGCTGCGGAGAACATG
GCGCGGCTGAAGGACGAGTTCCTGGCCACGCTGTCGCATGAACTGCGTACGCCGCTGACC
ACCATCCTCGGCTGGAGTGAGCTGCTGCTGCAGCGCGTGGACAACACCAGTCCTCTGTAC
AAGGGCCTGAACGTGATCGCCAACAGCGCCGGTGCGCAGAAGCGGCTGATCTCGGACATG
CTGGACCTCAGCAGCATGCTGCTGGGCAAGGTGCAGCTGGAGGTGGAAGTGCTGGACCTG
CGCACGGTGCTGGGCGAGGCCATCGGCGCGCAGGAACTGGTGGCCGAAGGCAAGGCACTG
GACGTGCACCTGCAGCTGCCCGAACAGCCGAGCCTGGTGCTGGGCGATGCCACGCGCCTG
CAGCAGGTGTTCTGGAACCTGCTCTCGAACGCGATCAAGTTCACCCCGGCTGAAGGCCGC
ATCGACCTGCAGCTGCGGGCCGACGGCAACCACTGGGAGATCACCGTGCGCGACACCGGT
GATGGCATCGCACCCGAATTCCTCAATCACCTGTTCAGCCGCTTCCGCCAGGCCGATGGC
ACCACCACCCGACGCCATGGTGGACTGGGACTGGGCCTGGCGATCGTGCAGCAGCTGGTC
GAACTGCATGGCGGCACGGTCGCCGCGGCCAGCGAGGGGCACGGCCATGGCGCTACGTTC
ACCGTGCGCCTGCCGCAGCACCTTCCCGATGCCGAGCGGCGCCCGCTGCGCGAAGTGATC
AGCGGGCCGATCCTGGAACCGGTGATCGTCGAGCCGTATCCGCTGCGCGGCATGCACGTG
CTGGCGGTGGAAGACCAGCCGGAAGTGCTGGAGTACCTGCGGCGCATGCTGGAAGAGCAG
GGCGCCAGCGTGTCGGCGGCCAGTTCGGCCGGTGAGGCGCTGGCGTTGCTGGCCGACACC
GGCCATCTGCAGTACCACGTGATGCTGACCGACATCGGCATGCCGGGCATGGATGGTTAT
GGCCTGGTGCGCACGCTGCGCGAGGACATGGGCGTGGATGCCACGACCCTGCCCGCGGTC
GCCGTCACCGCGCTGGCGCGTGCCGATGACCGCCGCCGTGCGCTGGCGTCGGGTTTCCAG
GAACACGTGGCCAAGCCGTACTCGGTGGCGCAGCTGGTGGCTGCGGTACGCAAGGTGCAG
GTACCCCGCGCCGACAGCGCGCTGCACTGAGCATTCACGGCCGATCGGCGACCCTGCATG
CAGGAGGTCGCCGATGTCCCGCATAGCTCCCCGTATCCATACCGATCCGGCGCAGATCGC
GCGCCTGGAAGCCCTGCTGCCGCAGCTGGAAGGCGAAACGCAGGTGGAACTGATTCTGCA
CGATGGCCGCCGCCTGCTCGGCACGGTGGCCGTGAGGCCAACCGTGCAGCAGTACCGCAA
CGTCGCTGGTGATGAAGGCAGCAACGGCCAGTTGCGCCTGGATGACTACGACACGCCGGT
GCAGCAGCACCATGTGTGGCTGGACGAGATTGCCAGCATCAACCGCCTGCCACCCAAGGC
GCCTTGATCCGATGTAGAGCCGGGCCCACGCTCGGCTGGCGCCGTCGCCCGAGCGTGGGC
TCGGGCGCTACCGGTGTGTCAATGCTCGAACAGGGTCGGCGTCGCCTCGAATCGGCGTGC
GTACGCCCGCTCCTCTGCAACCCTCGCCACCTCGTCATCGGCCAGGTCCGGTGCCCCATA
GACGGCGTAGGCAACGCTGCCATCGGCGCCATGGCCGACCTGGTGCAGCCGATAACGCGA
GTGCCCGCCGCCGGTGTCCTCGGGGTAGTGCACGGGCGGATGGCTGCCTTCCAGGTCCAT
TTCACTGTTGTCGACGACGCCACCGACGAACAAGGCTCGCATGCAGGTTCTCCTGGGTTT
CCGGGGGAGCCTCTACCCTGAACGTTTCAATGTTTCTGGCAGATCAAGGCCCCGTTCGGG
TTTCGCAAAGCGGCCTGCCGGGGCCGGCCCGGCCAAGCCGGTACAATGGACGGCCCTCAC
GCTTGAAGTACCCGCGCCGATGGCCTCCAGCGACGACGCCCCCCTGCAGACCCTGCTCCT
GCCGTTCTCCCAAGGCGCCCTGCGCTGGCCGGAGGGCCCGGTGGCTTTCCTGCGTGCCCG
CGATGGCTGGCCGCTGCGCGAAGCGGCCGGCAACCGCGAGCTGCACTGCGAACAGAGCTT
TGCCCCGTTCGCGCAGCCGCTGCAGCAGGCCACCGGCTGGACCGTCAGCGGCCAGCTGGA
CGATGTGGCCGGCAAGGGCCGTTACCCGCTGGTGCTGGTGCTGCCACCGCGCCAGCGTGA
AGAAGCCCGTGCGCTGTTCGCCCGCGCGTTGGCGCTGGTCGCCGAGGGCGGCCGCATCGT
TGCCTGCCAGGCCAACAACGAAGGCGCGCGCTCCGGTGAAGGCGACCTCAAGCAGCTGGC
CGGTCTCGGCGGCTGCCTGACCAAGAACCACTGCCGCGTGTACTGGACCGCCCCGCTGCA
GGGCCAGCACGACCCCGACCTGGCCAAGCGCTGGTCGGCGCTGGATGCGGTGCGCCCGAT
CATGGGCGGACGCTTCCTCAGCCGCCCGGGCGTGTTCGCCTGGGACCGCATCGATCCGGC
ATCGGCGCTGCTGGCCGAGCACCTGCCGGCCGACCTGGCCGGCCGCGCCGCCGACCTTGG
CGCAGGCTACGGCTATCTCTCGCGCGAGCTGCTGGAACGCTGCCCGAAGATCACCGCGCT
GGACCTGTACGAGGCCGAGCAGCGTGCGCTGGCCCTGGCCGAACTGAACCTGGCGCCGCC
GCCGCGCGCGCTGCCGCTGCGCTTCCTGTGGCGCGACGTCACCGCCGGCATCGAGCCGGG
CTACGACGTCATCATCAGCAACCCGCCGTTCCACACGCCGTCGCGTGCCGACCGCCCGGA
CATCGGCCAGCGCTTCATCGCCGTGGCCGCGCAGGCGCTGCGCCCGGGCGGGCGCCTGTA
CGTGGTGGCCAACCGCCATCTGCCGTACGAGCACACCCTCAACGACAGCTTCGGTGCGGT
GCGCGTGGTCGCCGAGCGCGACGGTTTCAAGCTGGTTGAAGCAGTGAAGGGGAAGAGCAA
GTGAAGCTGGTCAAGCTCATCGCCAACCTGGGCTATGGCAGCCGCAAGCAGGTGCAGTGG
ATGTTCCGCGAAGGCCGCGTCACCGACGCCGACGGTGAGGTGCTGTACGCCGATGACCAG
GTGCCGCACGAGGCGATCCGCGTCGATGGCGAGCCGCTGGACCCGCCGGTGGGGCTGTCG
ATCGCGCTGCACAAGCCCGCCGGCTACACCTGTTCGACCAAGGACACCGGCCGCCTGATC
TACGACCTGCTGCCGCCGCGCTTCCGCGACCGTGATCCGGTGCTGTCCACGGTGGGCCGC
CTCGACCGCGAGACCAGTGGCCTGCTGCTGCTGACCGACGATGGCGGCCTGCTGCACCGG
ATCATCTCGCCGAAGTCGAAGCTGCCGAAGGTCTACGAAGTCGAGTTGAGCGAGGACCTG
CGCGGCGACGAAGTGGCGTTGTTCGCCAGCGGCACGCTGATGCTGGAGTCCGAGAAGACG
CCCCTGCTGCCGGCTGAACTCGAAGTGCTGGAGGCGCGTCGCGCACGCCTGGTGCTGCAT
GAAGGCCGCTACCATCAGGTACGCCGCATGTTCGCCGCCACCGGCAACCACGTGCAGGCC
CTGCACCGCAGCCGCGTCGGCGGGCTGGACCTGCAGGGGCTGGACGAAGGGCAATGGCGG
CAGCTCACTTCCACCGACCTGGATACGTTGTTCGCTCCATGACCCCCTTCGCTGCGCTGC
CGTTCCTGCCCGACGCCGTCATCTTCGACATGGACGGTTTGATGATCGACAGCGAGCGGG
TCTCGCTGGCCTGCTGGAGCGAGGCCGCCGACGAATTCGGGCTGGGCCTGGAGGAAGCGG
TGTTCCTGCGCATGGTCGGCCTCGGCGACCACGATACGCATGCGTTGCTGCGCGCGCAGG
GCATCGAGGACAGCCTGATCGACGCGGTGGCGGCACGTTGCCATGAGCTGTACGAAGCAC
GCACGCAGACCGGGCTGCCGCTGCGGCCGGGCATCCTGGAGCTGCTGGAGCTGCTGAAGG
CGCACGCGGTACCGCGTGCGGTGGCGACCACCACGCGGCAGCCGCGCGCCAACCGCAAGT
TGGCGGCCGCAGGCCTGCTGCCGTACTTCGATGCCGTGATCACCAGTGGTGATGTGGCGC
AGCCGAAGCCGGCGCCGGATATCTACCTGCTGGCCGCGCAGCGGCTGGGCCAGGCGCCCG
AACGTTGCCTGGCGCTGGAAGATTCACCGGCCGGCACGCGGGCCGCACTGGCCGCCGGCA
TGACCGTGATCCAGGTGCCGGACCTGGTGCATCCGGATGAAGAGCTGCGCGCACTGGGCC
ACCGCATCGTCGGCTCGCTGGTGGACGCGCACGCCCTGCTGCTGCCGCTGCTGCCGAAGT
AGCGGTGGCTGCCGACCTTGGTTGGCACTGAGCCGGGCATGGGCTCGGCTCCACATCTTC
TGGTGGGTGCCGACCGTTGGTCGGCACACCTGTTCAATCACACCCGCCCGAACACCAGCG
CAGCGTTGGTGCCACCGAAGCCGAAGCTGTTGGACATCACCGTGTCCAGCTTCTGCTCGC
GGCTCTCGCGCAGGATCGGGAAGCTCTCCAACTTCGGGTCCAGCTCGCCGATGTTGGCCG
AACCGGCGACGAAGCCATCGCGCATCATCAGCAGGCAGTAGATCGCCTCGTGCACGCTGG
CCGCGCCCAGTGAATGGCCGGACAGCGCCTTGGTCGAGGACAGCGGTGGTACCGCATCGC
CGAACACTTCACGGATCGCGTTGAGCTCGGTGACATCGCCCAGCGGGGTCGAGGTGCCGT
GGGTGTTGAGGTAGTCCAGCGGGCGATCGACGCCCTGCAGTGCCATCTTCATGCAGCGCA
CCGCGCCCTCGCCGGACGGCGCGACCATGTCGGCGCCATCGGAGGTCACGCCGTAGCCGA
TCAGCTCGGCATGGATGTGCGCGCCACGCGCAACGGCGTGGTCGTAGTCCTCCAGCACCA
GCATGCCGCCGCCACCGGCGATGACGAAGCCGTCGCGGTCCTTGTCGTACGGACGCGAGG
CGCTGGCCGGGGTTTCGTTGAAGCTGGTCGACAGCGCGCCCATCGCATCGAACATCACGC
TCATCGACCAGTGCAGGTCTTCGCCGCCACCGGCGAACATGATGTCCTGCGCACCGTGGC
GGATCATGTCCGCGGCAGCGCCGATGCAGTGCGCCGAGGTCGCGCAGGCGGCCGACAGCG
AGTAGCTGACGCCCTTGATCTGGTAGGCCGTGGCCAGGCAGGCCGAGACCGTCGAGCACA
TTGTGCGCGGCACCATGTACGGGCCGACCTTGCGCACGCCACGTTCGCGCAGCAGGTCGA
CCGCGCCGATCTGCCATTCGCTGGAGCCGCCGCCGGAACCGGCGATCAGGCCGGTGCGCA
GGTTGCTGACCTGCTCGGGGCTGAGCCCGGCATCGGCGATGGCATCGCGCATGGACAGGT
AAGCGAAGGCCGCCGCGTCGCTCATGAAGCGCTTCTGCTTGCGGTCGATCAGCGCCTCCA
GATCGAGGTCGACGCGACCGCCGACCTGGCTGCGCAGGCCTGCTTCGGCATGGTCGGCCA
AGGCGGTGATGCCCGAGCGCCCTTCGCGCAGCGCGGCCGAAACGGTATCCAGATCATTGC
CGAGGCAGGACGTGATGCCCATGCCGGTGATGACGACGCGACGCATCAGAAGCTCCCGGT
TTCAGTGAACAGGCCGACGCGCAGGTCGCGCGCGCTGTAGATTTCGCGGTCATCCACGTA
CATGCGGGCGTCCGACTGGGCCATCACCAGCTTGCGGTTGATGACACGGCTGATGTCGAT
CTCGTAGCGCACGAGCTTGGCGTCCGGCAGTACCTGGCCGGTGAACTTCACCTCGCCGCA
GCCGAGTGCGCGGCCCTTGCCGGGGGCACCCAGCCAGGTCAGGAAGAAGCCGGTCAGCTG
CCACATGGCGTCCAGGCCCAGGCAGCCGGGCATGACCGGGTCGCCGATGAAGTGGCAGTC
GAAGAACCACAGGTCCGGGCGGATATCCAGCTCGGCGCGTACCATGCCCTTGCCGTGCGG
TCCGCCGTCCTCGTGGATGTCGGTGATGCGGTCGAACATCAGCATCGGATCGTTGGGCAA
ACGGCCGGCGGCGGTGCCGAACAGTTCACCGCGTGCGCTGGCCAGCAGCTGTTCGCGGTT
GAACGCGTGGAGACGGGTCATGAAGCACAATCCTGGAAGCGGGAAACAGGGAAACAAGCG
TTCGAGGATGCCCGTGGAAACTGCGCCGATCAAACATTTCAACCGTACGCAACCGTAGTG
TTTTCAATGGAATACGCGCATCCTGTTGATGTGCAACGACCATACTTCGGCGTGTGGCCC
GTTCGGCACGCCCCCGCCCTTTCCGCCTGACATGACCCGACTGCGCAAGATCATCCACGT
CGACATGGACGCGTTCTACGCGTCGGTGGAGCAGCGCGACGATCCGTCACTGCGGGGCAA
GCCGGTGGTTGTGGCATGGCGCGGCGCGCGCTCGGTGGTGTGTGCGGCGTCCTACGAGGC
ACGCGTGTTCGGCGTGCGTTCGGCGATGCCGGCGCTGCGCGCCGAACGCCTGTGTCCGGA
CGCGATCTTCGTGCCGCCGGACTTTGCACGTTACAAGGCGGTGTCACGCCAGGTACGCGA
GATATTCCTGCGCCACACCGACCTGGTAGAGCCGTTGTCGCTGGACGAGGCCTACCTGGA
CGTGACCGAGCCGAAGAGCGGCATCGAACTGGCCACCGACATCGCCCGCACCATCCGTGC
GCAGATCCGCGAGGAGACGAACCTGACCGCCTCAGCCGGGATCGCGCCGAACAAGTTCCT
GGCCAAGATCGCTTCGGACTGGCGCAAGCCCGATGGCCAGTTCGTGATTCCACCGCAGCG
GGTGGACGCGTTCCTGCTGCCGCTGCCGGTGAATCGGGTACCCGGCGTCGGCAAGGTGAT
GGAAGGCAAACTTGCTGCGCGTGGCATCGTCACCTGCGGCGACCTGCGGCAGTGGTCCCT
GGTCGACCTGGAAGAGGCGTTCGGCAGTTTCGGCCGCAGCCTGTACAACCGTGCACGCGG
CATCGACGAGCGGCCGGTGGAACCGGACCAGCAGGTGCAGTCGATCTCCTCGGAGGACAC
CTTTGCCGAGGACCTGTTGCTGGAAGACCTGGGCGAGGCGATCGTGCAGCTGGCGGAGAA
GACCTGGAATGCCACGCGCAAGACCGAACGCGTCGGCCACACCGTGGTGCTGAAGCTGAA
GACCGCGCAGTTCCGCATCCTCACCCGCAGCTTCACCCCGGAGCGCCCGCCGGAATCGAT
GGAAGAACTGCGCGACATCGCACTGGCCCTGCGCGCCCGCGTCGACCTGCCGGCGGAGAC
GCGCTATCGGCTGGTCGGGGTCGGGCTGGGTGGGTTCCGCGAAAAGGAGGCCGTGGTGCA
GGGGGAATTGTTCGAGCACGGACCGAGCGATTCCACATCCCTCTGATCGGCAAAGGCGGG
GCCAGAGCCCGTTGCGCAGCAACGGGATCCGACCCCAGCAGATTGCCGAGATCTGTCGAA
GGCGAGGTGGGTCCGGTTGCGGGGGCGTGAGCGGCATGGATGCCGCGACCAAGCCCCCAT
GGACGGGTTCACGGCGTCCCCTGCCATCGGACCCACCCCGCCAACCCACAGATATCCAGC
TGTTGCCGTTGCATTGAGCAGGTGCAGGGCGCAGCCCTGCAAAACAACCCTTTACCTTAA
GGCCACTGCATCTCGCCCTTGGCCACTTTCGCACTCAGCTCCAGCGATGCCACGCCATCC
AGCTTCGGGTAGCGCGACTGCATTGCTTTCACCAGCGCCGCACTGTCCCTGGCCTTTGCC
GTCTCGGCATCGAACGCGCGGATGTAGTCCGCGGTGAAGCGCAACGCACTGGCATCCAGC
GCCGCACCCGGCGCGTAATGCCCCGGCACCACCACCTTCGGCTTCAGTGCCTGCAACCGC
TGCAGGGTCTGCAGCCAGTCGGTGTGCGACTTCGGCGTCTGCGTATCGGCCATCCACACG
TGCTCGCCGGCTACCACCGGAATGCCACCGACGATCGCGCGCAGCAACGGTACCCACAGC
ACCGTGCGGTCCGGGGTCGGGCCATCCAGGCCGATCAGCGGCAGGCGCTGGCCTTCCAGC
TGCAGGGCATCGCCATCCAGCACCTGCGGCAGCACGATGCGCGCGGGCATGTCGGCACCC
ATCTTCGGTCCCCAGTAGGCCAGCTTGCCGGCCTGGGTCTGCTGGATGTGGGCGACGGTC
TGCGCGGTGGCGACGATGCGCGCCTGCGGGAACGCGTCCTGCAGGGTAGCCAGGCCGAAG
TAGTAGTCCGGATCACCGTGGCTGATGTAGATCGTTGTCAGCTGCTTGCCGCTGGCGCGG
ATCAGCTCGACCAGCTTGCGCGCATCGCTGGCACCAAACTGCGCATTGACCAGGATCGCG
TCGTGGCGGCCTTCGATCAGCACCGAGGACACCGAGAACATTGCCTGCGGGCCGGGATGG
AAGGTCTGCAGGTGCAACTGGGATTTCGTCGCCGCCGCCGGCGCCGTGGTGGCCGGTGCG
GCCAGCAGCGGCGCACTGGTGAAGCTGGCGGCCAGGGCAAGGGGAAGCAGCAGGGCAGCG
GTACGCATGGGAATTCCTTGTGTAGAGCCGGGCCAATGCCCGGCTGCATGTTCGCGTAGA
GCCGAGCGCGGGCTTGGCTCTACATGGGACGTGCGTGGATCAATACGCTGCGGTGATGAT
CTGCTTCGGATACGCGTGCGCTTCCAGTTCGGCGACGAACGCCGCGCCATAGTCGGCGTA
GCTGATGCGGCTGTGGCCGCTGGTATCGGCCAGGAACGCCTTGGGCTGCACGCGGTACTG
GCCGCGCTCTTCACCCGGGCCGATTTCGGCGGCCGGCGAGAAGAAGGTCCAGTCCAGGTC
GTCCACTGCCTGCAGGCGGTTGAACGCCTCGCGGTGGGCCAGCGCGTACGGCTTGTAGGC
CTCCGGGAAGGTGGGGGTGTCGACCAGCTGCACGCCGGGTGCGACTTCCAGGCTGCCGGC
ACCGCCAACCACCACCAGGCGCGGCACGCCGGCCTTGCGCGCGGCAGCCGCCAGCTGCGC
GGCGACCTCGCCGACGCGGCCGATGTCATCGCCCGGGCGCGGGCCGTAGGCACTGGCGAG
CACGTCGTGGCCGGCGATGGCGGCAACCAGCGCGTCCTGGTCATCCAGCGAGGCGATCAC
CGGATGGGCACTGGCCAGCTCGGCCGGGAGGTCCTGCGCGCTGCGCACGATGACGGTGAG
TTCGTGGCCGCGGGCCAGCGCGTGGCGGGCGATCTGGCGGCCGATGTTGCCGGTGGAACC
AACGAGGGCGATCTTCATGGCAGGACTCCGTGGGGCGCTGTGGGGTGGGAATGGCGCCAC
TCTAGGCCGCTGCAGTCGCTCGAAAAACAGCGTATAACGCGCTTGTTTGTTGCATGGATC
GAGCATATGGACCGATTGACCGCCATGACCGTGTTCGTCGAGGTGGCCGAGCGCGGCAGC
CTGACCGCGGCGGCAGAGGTGCTGGACATGTCGCGGGCGATGGTCAGCCGCTACCTGGCT
GAGGTCGAGGGCTGGCTGGGCGCACGCCTGCTGCACCGGACCACGCGCCGGGTCAGTCTG
ACCGGGCCCGGCGAGGCGGCGCTGGCGCGCTTCCGGCAGATGCTGGCGATCGGCGAGGAA
CTGCAGGGCGAGCTGGCCAGCGATGATCCCGAGCCGCATGGCACGCTGCGGGTGACTGCC
AGCGTGTCGTTCGGGCAGAGCCACCTGGCGCGGGCGGTGGCCGGCTTTGTTGCGCGCCAT
CCGGCGGCACGCATCGAGCTGCTGCTGGTCGACCGCACGGTCAACCTGGTGGAGGAGCGG
GTGGACCTGGCCGTGCGCATCGCGCGCCAGATCGATCCCAGCCTGATCGCGCGGCGGCTG
GCCACCTGCCGCTCGGTGCTGTGCGCGACGCCGTCCTACCTGCAGGCACGCGGCACGCCG
ACTGCTCCCGAGCATCTGGCCGCGCACAACTGCCTGACCCACCACTACGTCGGCAAGAGC
CTGTGGCAGCTGCACCGAGACGGCCGTTCGCTGTCGGTGGCGGTGGGCGGCAACATCAGC
GCCAACGAGGCCTCGCTGCTGCTGGAGGCGGTGCGGGCCGGTGCCGGTATCGCCATGCTG
CCGACCTACCAGGTGGCGCCCCTGCTGCGTACCGGCGAGCTGATCGAACTGCTGCCCGAA
TTCAGCCTGGACGAACTCGGCATTCATGCCGTGTACGCGTCACGGCGACAGCAGCCCGCT
ATCATGCGGCGATTCCTGGACTACCTGGCCGAGTGTTTCGCCAGCCCGGCCTTCCAGGAC
CTGGATTGGCGCCCACCGGGCAAGGAGAACACATGAACCATGGACAGGCCTTGATCGACC
ACAACCGTGCTGCCTGGGACCGCCAGGCCAGCGAAGTGCGCGAATGGTCGCGCCCGGTGG
AAAGTTCAACCATTGCCGCCGCGCGCGAAGGCCGCTGGCAGGTGCATCTGACCCCACGCG
CGCTGCCATTGGACTGGCTGGGCGATGTGCGTGGCCGCCGCATCCTGTGCCTGGCCTCGG
GCGGGGGCCAGCAGGCACCGGTGCTGGCCGCTGCGGGCGCCGACGTCACCGTGTTCGATC
TCTCCGACGGGCAGCTGGAACAGGACCGCAGCGTGGCGGCGCGCGATGGCCTGCAGCTGC
GCACGGTGCAGGGCGACATGCGCGACCTGCACGTATTCGCCAACGACAGCTTCGACGTGG
TGTTCCATCCGATCTCCAACCTGTACGTACCCGACGTGCGCCCGGTGTGGACCGAATGCC
GCCGCGTGCTGGCGCGCGACGGCATGTTGATGGCCAGCTTCTACAACCCGGTGCTGTTCG
TCGGCGCGCGCGATCCGCAGCTCGATGCGCAGGGCCTGATCCGGCCGCAGTACGCCATTC
CCTATTCGGACCTGGAAGACCTGCCCGCCGCAGAACGTGAGGCGAAACTCGGCCGCGGCG
ATGCGCTGACCTTTGGCCACAGCCTGACCGAACTGATCGGCGGGCAGCTGGATGCGGGGT
TCGTCATCGATCGCTTCATGGAAGACTGGCAGCCGCAGCCGCGCTTCCTGATCGACCGCT
ACCTGCCCACGTTCCTGGCCACCCGCGCACGCCGGATCGGTTGAGGCGGATCGGCGCAGA
AACCAGCGGCGTACAATGGGCGGCCCCACGTCGTGCAGGTGCCGTCCCTTGTCGTATCCC
TATCCGCTGGTCGTGTTCGACCTAGATGGCACGCTGGTCGACAGCGCAGCTGATATCGCC
GAAGCACTGAACCGCACGCTGGAAGACATCGGCATGGCACGCGTGCCGGAAGCCACGGTT
CTGGGCTGGATCGGCGACGGTGTGCGCCGCCTGGTCGAGCAGGCCGTGCATGCCGCGGGT
CGCGAGGTCGACCTGGCCGAAGTGATGCCGGTGTTCATGGTGCACTACCGTGAGTGCCTG
CTGCGCAGCCCGCGCCTGTTCGATGGCGTGGCCGAAGCGCTGATGCAGCTGCGTGCACGC
GCTGTTCCGCTGGCGATCTGCACCAACAAGCCCGAAGCGCTGGTGCCGCCACTGCTGCAG
CACCTGGGCATTGGTGATGCGTTCGCGCTGGTACTGGGCGGCGATTCGCTGCCGCAGCGC
AAGCCCAGCGGTGAGCCGCTGCGGCACATCGCTGCGCACTTCGGGCTGGCGGTGGATGCC
TGCCTGATGGTGGGTGATTCGTTGACCGACTACCGCGCCGCCGAAGAGGCGGGTATGCCG
ATCGCACTGGTGCGTTACGGTTATCCGCGTGGCCTGGACCTGGCCACCGCACAGGCGGTG
GCGGTGATTGACGACCTGCGTGAGTTGCCGGGGTTGGCCGCGGGCGTTCGGGTGTAGAGC
CGAGCCCACGCTCGGCTGCTTCATTGCGTGAGCCGAGCATGGGCTCGGCTCTACAGTAGA
TCGGCGCCGGGCGATGCCCGGCGCGCGCCTTCATTTCGGCTGGTAACGCACGCTCAGCTG
GTATTCGCGGCCGGGCTGGTTGAACCACGCCACCGTCTCGTAGCGGCGGTCGAACACGTT
GGCGGCACGTGCCAGCAGCGACCACGCCGGCGTCAGCGCGTACTCGGCGCGCAGGTCCAG
CGTGCCGTAGCCACCGACCTTCACCGCGTTGGCGGCATCGTCATAGCGCTTGCCCGCACC
CTGCACGGTCAGGCCGGCGCGGAAATCGCCGAAGCGGCGGTCGACGTCCAGGCGCGCGGT
CTGCTGTGCACGGCGCGGCAGCCAGTTGTCGAACTGGGTGCTGCCATGGGTGCGGTTGCG
CGGGTCGGTGTAGCTCAGCTGCGCGTTGAGGTCGAAGCCGGCCAGCAGCACGCCACCGGT
CAGTTCGGCGCCACGGATGCGCGCCTTCTCCACCTGCTGCATTTTCATCGTGGACGCATC
GTAGGTGATCAGGTCATCGATGCGGGTCTCGTACACGTCCAGGCCCCAATGCCAGCCCTG
GCCCTGCTGCGAAACACCGAGGTTGGCGCTCTTGGACTTCTCCGGCTTCAACGTCGGCAC
GCCGCTCCACGGGTCGTACAGGTCGCTGAAGGTCGGTGCCTTGAAGGCGGTGCCGTAGCT
GGCATTGACGCGCAGGCCGTGGTCCAGCTGCATTGCCCAGCCGAGACTGCCGGTGGCGTG
GTTGCCGAACTGCTGGTTGTCGTCGTTGCGTGCGCTGGCCTGCAGCTGATGGCGGCCGAA
GCGGCCCTGGTACTGCACGAACACGCCGGTGTTGCGACGGCTGTCGACGAGGTAGCCCGC
GCTGCTGCCGTCCAGGTTGTCTTCGCTCCAGTCCACGCCGGTGCTCAGCAGCTGGCTTCC
GGTCAAGGTGAAGTCACCCTGCAGCGAGGCGCTGTCGCGGTGGGTCTGCGCGCTGCCGCG
TGCGCCGAAGTCGCCGAAGTTGTCCGATTCGTTGTCGCTGCGGCCGACGTTGGCGGTGAA
CGCCAGGCGCCCGGACGGGGTGTAGCGCACCTTGCCGGCCAGCACCTGCTGGCGGGTTTC
CGAGTAGTTGTAATAGCCGTCGTAGTGGTTCTTGCCGTCGGCGCGCAGCGCACTGCCTTC
CACATTCCACTGGTCGTTGAAGGTGTAGCCGCCACGCAGGCTCTTGGACAGGTTGCGGTA
GCCGTCGCGGTCGGGTTCGTCAGCGAAGCAGCCGGTGAACAGCGTCGCCGAGCCACGGCA
GGCATCGACGCCATCGGAATGCTGGTAGGCGATGTCGGCGCCGAACCAGCCGCGTTCGGT
GCCACCTCCGATGCCGCCGCTGGCTTCGCGCAGGCCGTTGTTGCCACCACCGAGCTGGAA
GTGCGGAGCAAAATCGCCCTGGTTGCGGCGGGTGAAGATCTGGATCACGCCACCGATGGC
GTCGGCGCCGTACAGGCTGGACTGCGGGCCGCGCACGATTTCCACGCGTTCGATCTGCGC
CAGCGGCAGGTCCTGGTACATGGCCAGGCCGAGGTCGGCACTGTTGATGCGCACGCCATC
GACCAGCACCACGGTGTGGCCCGAGTTGGTGCCGCGCAGGAACAGCGAGCTCTGCTTGCC
GAGCCCGCCGGCATTGGTCAGGTTGATGCCGGCGCGGCCGCGCAGCAGTTCCTGCAACGA
GGTGGCCTGACTGGATTCGATCTGCGCGCGGTCGATCACCTGGGCTGGTGCGATGCTGTC
CTGCAGGGCGATCGGGGTGCGGGTGGCGGTGACCAGGATCTGGTCGAGCGCGGTGGTGTC
ATCGGCGGCCTGGGCCAGCGCGGGCAGGGCGGCCAGCACGGCCAGGGACAGCATTCGGGA
CTGCAGCTTCATGGGGGACTCCAGGTGCCACGCACGCCCGCGTGGCGAAGGGGAGGAGCC
GCGAAGGCAGGCATGCGCCGACGCCGCAGCGCAGGCTGCGGTCATCCAGCGCCATGCCCA
CCGCACCGCGACCTGAGGCTTCCGGGCCGGTCTCCGGGCTTGCCGCCGGGTGGCGCGAGG
CCACCGTCCAGCCGCCTTCCCATGCCTGCGGCACAGTGGCGTTGTTGCCTGGAACTGACG
TGCTTACCGTTGCGGGGGCAGCGCCGGCCTGGCGTGGATTCACGCGTCACCGGCTTCCCG
TTTCAACCTGCCGGCCGTGGCCGCAGGTCACCTGGAAGTGCGCGCAGTCTACGGCATCGC
AGGCGGCCCGTAGCGTCGAGCGTACCCGACTGCCTTTGCTGTGCCCTTAGAATGGTCCCT
CGATCCCGTGGTGCCGTTGCCGATGTCCGCCCGTTTTCCGCTGTTCCCGCGTTGCCTGTA
CAGGACGCACGCATGATCCTCGACCTGGTCCGCCATGCCGGCAACGGTCGCGATGAGTTC
CTCGATGGCCGCAGCGATCCACCGCAGCTGGCCCGCCTGCCGCAGGAACTGGTCGACGCC
TACGCTGCGCAGCCCTGGGAACGGGTGATCAGTTCGCCGCGGCTGCGCTCGCTGCACACG
GCGATGGCCCTGGCCACCCCGCGCGGGCTGGACGTGGAAGCGGAGGAGGAATGGGAAGAG
CTGGATTTCGGCGATTGGGACGGGCAGTCGCTGTTCGACCTGCCGGAGGATGCACTGGCG
GCCTTCCATGCCGATCCGCATGCATACCCACCGCCCAACGGTGAGAGCTGGGGCCACTTC
GAGCGGCGTATCGCGCGCGCGCTGGATCGACTGCTCGATGATGACGACCCGGTGCCAACG
CTGGTGGTCAGCCATGGCGGCCCGCTGCGCATGGTGCTGTCGCAGGTCTGCGGCCTGCCG
ATGTCGCTGTGCTGGGCACTGCGCATCGACCACGGCACGCGCCTGCGGGTACGGCTGGAA
CGTGGCGAAGCCGGGCTGGCAGGCGAGCTGCTGGAACTGCAGCAGCCGTAACCCATCGGT
AGTGCCGGCCGCTGGCCGGCAGTCTCAGGAATGTTGAAAAGACCACGCAGTTGCCGGCCA
GCGGCCGGCACTACCGGTGCGGTCAATCCTCGTCCGCATCCTCGGTCACGCTGTCTTCCG
CGTCATCGTCGGCATCGAAGCGCTGCTCATGCACCGGACCCGACGCCGGGCCGGCCGCCT
TCAGCGGATGCGCGGCGATGCGTGCTTCGTAATCCTGCACCAGCGCCTCACGCTGCGGCT
CGCTCAGTTCCTGCCAGTGGCAGTCCAGCAGCGCGCCTTCCAGCGAGTACAGCAGGTTCA
GGCTGGGCTTGAAGCCGGCGCGCTTGACCTTGACGAAGGCGCCGACTGCGCCGGTCGCAA
CCAGGTCCTCGCGGCTGCGCAGGCCGACCTGGCGCAGCCACGCTGCACTCTTGGGGCCGA
TGTTGCGCAGCTTCGGTGCGCTCATCCCAGCGCCTCGACGAACACGCGGGCGATGGCTTC
CAGGCCGGCCTGGTCATCGGCATCGAAGCGGCCGATCTTCGGGCTGTCGATGTCGAACAC
GCCGATCAGTTCATCGCCGCGCAGCAGCGGCACCACCAGTTCCGAACGCGAGGCCGAATC
GCAGGCGATATGGCCGGGGAAGGCATCGACGTCGTCCACGCGCTGGGTCACGCGCTGGCT
GGCGGCGGCACCGCACACGCCCTTGTCCAGCGGGATGCGCACGCAGGCCGGCAGGCCCTG
GAACGGGCCGACCACCAGCTCCGTGCCGTCGTACAGGTAGAAACCCACCCAGTTCAGGTC
GGGCAGGGCGTGGTAGACCAGTGCGGAGAGGTTGGCCGCGTTGGCGATGCGGTCGGACTC
GGCGTAGACCAGGCCACGGGCCTGTTCCAGCAGCTGGGCGTATTGTTCCGGCTTGCTGCC
GGTAAGCGAGGCATTGGCGAACATGCCCGCAGTCTAGCAAGCGCGCCGGGCCGGCGATAA
TGCACGCTCTGTTGCCCTGTTGGAGCCCATCGATGCCGTTGCCCGCTACGCTGCCGCCCG
CCCTGTTCATTACCGGCACCGATACGGAGATCGGCAAGACCGCGGCCAGCACCGCGCTGC
TGCAGGCGCTGCGCCGGCGCGGCCTGCGCGCGGTGGGCATGAAACCGGTGGCCAGCGGCA
GCGAAGACCTGGGGCAGGGCCTGCGCAACGAAGACGCGCTGGCGCTGCAGGCGGCCAGCT
GGCCGGTGCCGGACTATGCCGATCTGAACCCGTATGCGCTGCGGCAGCCGCTGGCACCGG
AGCTGGCCGCTGCCGAGGACGGCGTGCGGGTGGAACTGGCGCCGATCGTGGCTGCGTTCG
CGCGACTGCGCGCACAGGCCGACATCGTGGTGGTGGAAGGCGTCGGTGGGTGGCTGGCGC
CGGTCTCGGCCACGCTGGACCAGCTGGACCTGGTGCGAGCACTGCAGTTGCCGGTGCTGC
TGGTGGTGGGCATGCGGCTGGGCTGCGTCAACCATGCGCGGCTGACTGCGCAGTCGCTGC
AGGCCAGCGGCGTGCAGTGCCTGGGCTGGATCGGCAACCACATCGACCCGGCGATGCAGC
GCCAGGATGAGAACATCGCCACGTTGCAGCAGCGCCTGCCGATGCCGTGCTGGGGACGGC
TGCCGCATCTGCCGGGTGCGGATGGCGAAGCGCTGAGCGCGCACCTGCTCGAGTGATCCT
GGGTAGTGCCGACCGCTGGCCGGCAACCGCATCCACCCGGTGATCCCGATGTTGCCGGCA
GCGGCCGGCACTACCGTGCTGCGGCCGCCAGCTCCCGCGCGATCGCGCCCAGTCGTTCCA
CCGCGCCAATGAAGCGCGCATCCAGGGTCTGGCAGCACGACAGCCGCAGGCAGTGGCGGT
ATCGCGCGCCACGTGAATAGACCTGGCCGGGCATGAACACGATGTCCTCCTGCAGCGCTC
GCTCGAACAGCTCGCGCGTATCCACGCCCGGCAGTTCCAGCCACAGCAGGAATCCGCCCT
GCGGTTCGGTGGCGCGGGTGCCGGCCGGGAAGTGCTCGGCCACCAGCTGGCGCAGCCGTC
CCACCTGTTCGCGGTACAGCCGGCGCATGCGATGCAGGTGGTGCTCGTAGCTGCCCGCTT
CCAGATACGCCGCGACCGCGTCACCGAGCAGCTGCGGCTCGCCGCCGGTGGACTGGAATT
TCAGCAGCGCGATGCGCTCGGCGAAGCGGCCGCCATCCAGCCAGCCGATGCGGTAATCCG
GCGCCAGTGTCTTGGAGAAACCTCCGACCACCATCACCCAGCCGTCGCGATCGAAGGCCT
TCAGCAGGGGCGCCGGCGGTTCGCAGAACTGCAGCTCGGCGTACACCGCGTCCTCGATCA
GCGGCAGCTGCCGTGCGTTGACCAGCTCGGCCAGGCGCTGCTTGGCGGCGGTCGGCATGG
TGCAGCCGAGCGGGTTGTGCACGGTCGGCATCACCACCAGCGCGGCCAGCGGTGTGTGCT
GCAGCAGCGCGTCCAGCGCATCCACATCCAGTCCGTGCTGCGGATGGGTGGGCAGCTCGA
TGGCCTGCAGGCCGAGGTTGGCCAGCAACGGATACAGGTTGAAGTAGGACGGTGCCTCGA
TGCCGACCGCATCACCGGGCTGGGTGACCGCGCGCAGCGCCAGCTGCAGGCCCTCCATCG
CACCATGGGTCAGCAGCAGGCGTTCGCTGTGGGTGTGCAGCCCCATGCGCGGGCCACGCC
GCACGATCTGCGCCAGCAGCCGTGGCGAGCCGTTGGGGCGCGCGTAGGTCTCCACCGTCT
GCTGGCCGTGGCGCAGCACCTGTGCGGTATGCCGGGCCAGCTGCGCGCCCGGATAGAACT
GGCGCCCGCGCGGACCGGCAAAGGCCAGGTCGATCACACCGGGGCGGCGCTGTGCTTCCA
GCACGCGGGCCATCAGCACCTGCTGCAGTGGTGCGGTGGGTGCGGACGGGGTATCACGCA
GCGAACGCTCTGGCACCGACAAGCGCGGCGCCACCTCGAAGCCGGCTTTGGGCCGCGGAA
TGACCAGGCCGGCGTCCTCCAGCTGGCGATAGGCGGCAATCACCGTGTTCAGGCTGAGCC
TGCGCTGCAGGGCCATCTGCCGCAGCGAAGGCAGGCGGCTGCCAACCGGAAGGCGTCCGC
CGTGGATGGCCTCGGCCAGCTCGTCGGACAGCCGTTGGTAGCGGGGTGGGATCATCGCGC
TCTGGTCATCTGTATCCATCGAATTTCCCACCATCTGGTGCTGTACCCATGATGATGGCG
AGCCTAGCATGTCGTTGTCGGCCGGGCCTGATCGGGGCACGGCCGATACTTCCCAAACGC
ACGGCTGGATGGCCGTGCGTCTTTTTCTGTGTGTAGAGCCGAGCCCATGCTCGGCTGCAC
TTCCGCCAACAGCAGCCGAGCGTGGGCTCGGCTCTACAGAGAGCACCGCCGAGCGTCGGT
CAGCCCAAGGGGGAATGCCGGCTACCGCATCGGCACCAGCACCGCCTCGCGCCGGTACAG
CGCCGGGAACTGCTTGCCCAGCGCGGCCAGCTTCGGTGCGTCGTAGTAGCGGATGTAGGC
CGCCTGCGGGTAGTTGGTCATGTAGTTCTGGTGGTAGCTCTCGGCCGGGTAGAAGCGCTG
GCCGCTGACCAGCTGGGTGACGATCGGCGCGCGGTAGCTGCCGGCCTGGCCGAGCTGGGC
GATGTAGGCGCGGCTGGCAGCCTGCTGGCGTGCGTCGTCACTGAAGATCGCCGAGCGGTA
TTGGCTGCCGTGGTCCGGCCCCTGCCGATTGAGCTGGGTCGGGTCGTGCACCACCGAGAA
GAACACCTGCATCAGCTGCCCGTAGCTGACCTGGCGCGGGTCGTAGTCGATCTTCACTGC
TTCGGCATGCCCGGTCTGGCCACCGCTGACGCGCTCATAACGCGCATTGGCCGCACTGCC
ACCGATGTAGCCGGACACGGCATTGCTCACGCCCTTGACGTGCTGGAACACGCCCTGCAC
GCCCCAGAAGCAACCACCGGCGAACACCACGCTGGCGTGGGGGGCGTCATCGCGGAACGC
CGCATCGCCGGTGGGGGCCGGCAGTGCCTGGATCTGCGCGCTGGCTTCGATCGGCGCCGC
AATCGCGCCGTGGTCAACCAGCAGCACACCGGCGATCAAGGCCGTGGCCACCAGGCCGGC
CACACCGGCGGCGATGCCCTGTTCAAAGGAGAGTTTCATCATGTCCTCCCGGTTCAACCG
AAGGTGAAGGCATAGGCCTGCACGCCCGCATCGAGGAACTCGATCTCGAAGCGATGCGGG
CCAACTGCGCCGCGCTGGCGGATCAGCTGGTACAGGCGGTGCTCGTCGACGACGCCACTG
CCATCGGCACCAACATCACTGCCGGCATCGGTGGCGGGCAGCGCTTTGCCGTCCAGCCAG
ACGCGGAAGCGCACCGGCCTGCCGTCCTCGCTCGGTGCCAGCACCAGGTGCAGGTCGCGC
GCATGGAACTGGAAGGCGATGCGGCCGCCGGCCTGCTGCAGCTGTGCGGCCTCATCGGTG
ACGGTCCAGCGCCCGGACAGCCCCCACTGGTTCAACGCCAGGGTGGCCGGCAGCGTGTAG
TCGAACGCGGCGTCGCTGCGCTGCCCGCCGGGCGAGGCGAACTGCTCGGCGCGGGCGTGG
CCCAGGTAGGTTTCCGGCGAACGCAGGTTGCCCATGTCGGCCTGCACGGCCACGCCCTTC
AGGCCGGCGGCAGCGGGATCGGCCGGCGGCGGCAGATTGGTCTGCCCGGCTTCGGTCAGC
AGGCGACGGATCATCTGTTCCGAGCGCGCATAGTTGCCCTCGCCGAACTGGTGGCCGCGG
ATGTTGCCCTGCGCGTCGACGAAGTACTGCGCCGGCCAGTAGCGGTTGTTGAAGGCGCGC
CAGATCGTGTACTGGTTGTCGAGCGCCACCGGGTACTCGACCTTCAGCTGCTGCACCGCT
TTCATCACGTTGCGTGGATCACGCTCGAAGGCGAACTCCGGCGTGTGCACGCCGACCACC
ACCAGGCCGTGGTCGCGGTAGCGTCGCTCCCATTCGTGCACGAACGGCATCGCGCGCAGG
CAGTTGATGCAGGAATAGGTCCAGAAATCGACCAGAACCACCTTGCCGCGCAGCTGCTGT
GCACTCAGGGGCGGGCTGTTGAGCCAGCCAGTGGCACCGTCCAGCGCGGGCAGCGTGCCT
TCCACCGGCAGCGCTGCATCGGCACCGGCATTGGCGCCGGCCATCATCATCATCGGCGGT
GCCGCCGGCTGCGCGCCGGGCACTGCATCCAGCAGGCGTTGCTCGATACGCGCGGTGCTG
ACCGTGGACAAGCGGGTCAGCAGGCCGGTATCCCAGCCGAGGCCGATCGCCACGACGGCC
AGCAGCGCGGCCACACCCAGCACCTTGCGAAGTACATCGCCGAGGCCGAGCCGCGCCTGC
ATCGCGCGGAACACCCGGCCGCCGATCCACACCGCCAGCGCCAATGCGGTGATCGCACCC
AGTGCGTAGGCCAGCAGCAGCGCAGTGGTACCGACGCTGGCGCCATGCAGGGCGGCGCCG
GTCAGCACCAGACCGAGGATCGGCCCGGCACACGGTGCCCACAGCAGGCCAGTGGCGATG
CCGATCAGCAGCGAGGTCCACGCGCCGCCGTGCCCCGCGGCATCCGCCGCATCGGCGCGC
GCACTCAGGCGGGCACCCACGCGCTGGAACGGCGCCAGCAGGTGGTCGGCCAGTCGTGGC
CAGAGCAGGGCGACCGCGAACAACGCCATCAGCAGCAGGGCGACCCAGCGTCCGACCTGG
TTGGCCTGTGCCACCCATTGGCTGCCCACCGCGGCCAGGCTGGCGACCACGGTGAAGGTG
AGCGCCATGCCCAGCAGCAGCGGCAGCGTGCTGCGCAGGAACGGGCGATCGGCACGCGCG
AACACGAACGGCAGCACCGGCAGGATGCAGGGACTGAGCAGGGTCAGCGCGCCCCCCAGA
TAGGCAAGCAGCAACAGCAGCATCGTCAGGCTCCGGAAGCAGGGGAAGAACCGACCGGCA
CCCGCCAGCCGTCGGCAGTGCCATCCGTGGCGCCGGGAGCGAACACCATCGCCGCACCGT
TCATGCAGTAGCGCAGCCCGGTGGGGCGTGGCCCATCGTTGAACACATGGCCGAGATGGC
CGCCGCAGCGGCGGCAATGCACCTCCACCCGCAGCATCCCGAAGGTGACGTCGCGGTCTT
CGCCGATGGCGTTGTGCAGCGGCGCCCAGAAGCTGGGCCAGCCGGTACCGCTCTCGAACT
TGGTGGACGAGGAGAACAGCGGCAGTGCGCACCCGGCGCAGGCGAAGGTGCCCTGCCGGT
GTTCCTTGTTGAGCGGGCTGCTCCAGGGGCGCTCGGTGGCCTGCTGGCGCAGCACCGCGT
ACTGCGCCGGCGTCAGTCGCTGGCGCCACTCGGCATCGCTGTGCATGACCTCGAACTGTC
GCGACGGGCGCGCTTCGGCGGCGGCCGGGGCGGCGCGGCTGCAGGCCCCCAGGCCGAACA
GGCCGGCGGCGGTGGCGACACCGCCCAGGCCCAGCAGATGGCGGCGGGAGAGGGACATGG
CGGACTCCGGGAAGGGGCGACGGGGCCATGCTGCGCCCGCCCGGGTCAACGAATCCTCAC
GCAGGATTCAATTTTTCGTGAGGTATCGGCGGCCGTCCCGCGCCACAATGCAGCCAGCCT
CCCCACTGGCCCCGAGCTGCCGATGTCGACCAAACGCGTGCTGATCGTTGAAGACGATGC
CCACATCGCCGACCTGCTGCGCATGCACCTGGGTGATGAGGGCTACGACGTCGCCCATGC
CGCCAGCGGCGATGCCGGCCTGCGCCTGCTCGAGCAGGACGGCCCGTGGGATGCGCTGGT
GCTGGACGTGATGCTGCCCGGCGTGGACGGGCTGCAGGTGTGCCAGCGCGCGCGCGCGAT
GGCGCGGTATGTCCCGATCATCATCATCAGCGCGCGCGGCAGTGAAACGCAGCGCATCGT
CGGCCTGGAACTGGGCGCGGACGATTACCTGGCAAAACCCTTTTCGATGCCGGAACTGGT
GGCACGGGTACGTGCGCTGCTGCGCCGCGCCGAGGCGATGGCGCAGAGCGCGCGCATCGA
TGCCGGCGCGATCGAGCTGGGTGGGCTGCAGCTCGATCCGGTCGCGCGCACCGCTTCGGT
GGATGGCAACACGCTGGAACTGACCCCGCGCGAGTTCGACCTGCTGCTGTTCTTCGCCCG
TCATCCGGACCAGGTGTTCGCACGCATGGAACTGCTCAACCAGGTCTGGGGCTACCAGCA
CGATGGCTATGAGCACACGGTCAACACCCACATCAACCGCCTGCGCAGCAAGATCGAACC
CGACCCGGCCAACCCACGGCGGTTGCTGACGGTGTGGGGCCGCGGTTACAAGCTGGTCGA
CCCGGCCGGGGCGGCGGCATGATCAAGCCGAACCTGTGGCAGAAGCTGGCGGTGGTGACC
GCCGCGCTGATGCTGATGTGCTGCATGGCGCTGTTGGCACTGCAGATGCGTGCCAACACC
CGCCACGAGCAGGAAGTCGTGCAGCGGCTGTCGCTGGGCCTGGCCGAACACATCGCCCAG
CGCAGCGAGCTGATGGACACCAGCGGCATGCGCGATGCGGCGGTGCGCGCGCTGTTCGGC
CAGCTGATGGCGGTCAACCCCAGCGTCGAGGTCTACCTGCTGGACGACCAGGGCCGCATC
CTCGGTCACGATGCACCCAGTGGACATCTGGTGCGCAACCGGGTGGATGTGGCGCCGTTG
CGTCGCCTGCTGGCCGGTGCACCGTTGCCGATCCTCGGCGATGACCCGCGCAGCGCCGAT
GGCCGCAAGGTGTTCAGCGCTGCACCATTGATCGTGCAGGGCCGGCCGGCCGGCTATGTG
TACGTGGTGCTGGTCGGCGAGCACCGGCAGATGCTCGCCGACGATCTTGCCGCCGGCAGC
CAGTGGAACACCACGCTGTGGTCGGTGGTGCTGGTCGGCAGCCTCGGCCTGTTGGCCGGG
CTGGTCGCGTTCTACTGGGTGACGCGTCCGTTGCGGCGGCTGACCCGGCGGATCCAGGCC
TTTGATATCGATGCGCCGACGCCGCTGCCGCCGCCGGAGCCGCTGCGCGCTGGTGAGCGC
GACGAACTGGTGATCCTGGAACATGCGCACGCGCAGATGGCGCAGCGGCTGGGCGAGCAG
TGGCAGCAGCTGCGCCAGCAGGATCTGCAGCGCCGTGAACTGGTCGCCAACATCTCGCAC
GACCTGCGCACGCCGTTGTCGTCGCTGCACGGCTACCTGGAAACGCTGGCGTTGAAGGAC
GCCACGCTGTCACCGGACGAGCGCCGCCGCTATCTCGGCATTGCGCTGGCACAGAGCGCC
AAGGTCGGCCGGCTGGCGCGCGCGCTGTTCGAACTGGCGCGGCTGGAGCACGGCGAAGTG
CGGCTGGAGTGGGAAGTGTTCGCGCTGCCGGAGCTGCTGCAGGACGTGCTGCAGAAGTTC
GAACTGGCGGCACAGGCGCGTGGCCAGCAGCTGCACGCGGCGTTTCCGCCCGGCCTGCCG
CTGGTCCGTGCGGACCTGGGCCTGGTCGAGCGGGTGCTGACCAACCTGCTCGACAACGCG
CTGCGCCATGCACCCGAGGGTGGCCAGATCGAGGTGCGCCTGCGCGCGACCGCCGACAGC
GTGGAGGTCTGCGTCGCCGATGATGGCCCCGGGGTAGCCCCGGCGCTGCGTACCCAGCTG
TTCCAGGCACCGGCCGCGCTCGGCGCGCGGCGTGGCGACAACGGCGGATTGGGCCTGTTG
ATCGTGCAGCGCATCGTGCAGTTGCATGGCCGCCGCATCGAACTGCGCGACAGCGAACGG
GGCGCGCTGTTCGTGTTTGCCTTGCCGCGCGCGGAAACGGCGGTCTAGCAGGCTGCCTCG
GCCTCCACGACACCGCCGTTTTCCAGCGGAAGGTGCAGGCGGATGCAGGCGCCGCCCAGC
GCCGAATCGGTCACCTCGACCTGGCCGCCATGCTTGTCGGCCACCACCTGCACCAGCGCC
AGCCCGAGGCCGAAGCCGGGGCTGCCCGGGTCCAGCCGCACATAGGGTTGCAGCACCTGG
CCGCGCAGTTCCGGTGCGATGCCGGGGCCGTCGTCCTCCACCTGCAGGCACAGCCAGCCG
TCATTGACCGTGCTGGCGATGCGGATCTGCCGACGCGCGTAACGCAGCGCATTGCCGAGC
AGGTTGCGCAGCGCCAGTTCCAGCATGTGCCGGTTGACGTTGACCAGGCCCACCGGCGAC
AACGCCTGCTGCACCGGCATCGGCAACGGTGCGAACTGGGCCACCACGCCGCGCACCAGC
GCCGCCAGCTGCAGGCGCTGGCGGGTCAGCTGATGGCAGCGGCCCAGTGCGGCGTATTCG
ACGCCGGCATCGGTGAGGTGCTGCAGCCGATCGACGTCGGTGCGCAGCCCGCCCAGCGCA
TCGCGCTGCACATCGTCGAGCGCGGTGTCTTCCAGGTCGGCCAGGCCGAAACGCATCCGT
GCCAACGGCGTGCGCACCTCGTGCGCGACCGCCTGGGCCAGCACGCGCTGGCTTTCCAGC
AGCTGCTGCAGCTGCTCGGCCATGTGGTTGAAGGCGTTGGCCAACGGCCGCACCAGCGCG
GTGCCGGCGCGCGGCGCACGCGTGTCCAGCTGGCCGTCGCGCATGCGGCGGGCCGCCTGG
GCCAACTGCGAGACGTCGCGCCACAGCCGGTACACCATCACGTACATCGGCAGTGCCACC
GCCACCATCAGGATCAGCAGCAGGATCGCCACACCGGATACTTCGCTGTCCTGCCAGCCT
TCGTCCGGCAGCGCCTCGTCCAACGGGCCCAGCATCACGGCGTAGTCGCTGTCGCCGATC
CGCTGCAGGCTGCGCATGTGCTCCAGGTCGATCTGTACGCGGCCGTTGTTGAACGGCGGG
CGCTGGCTGGCCGGCAGGGCCTTCACCGCCTCGGCCAGCGGCACCATGCGCAGCGCGTAG
GCGAAATCGGCGTCGAGTTCGCGCGCCAGTGCCGGCCACTGCTCGCGCGGGGTTTCGGCG
AAGCGATGCTGCAGCAGCGCGTGCGTGCCGCGCATCTCGGCCTGCAGGCCGGCTTCGGTG
CGGTCTTCCAGCAGGGCGTCCCAGGCCCACAGGCCCAGCACGATCAACAACAGGTGGGCG
ACCAGGAAACCGATGCCGTAGCGCAGGAAGTGGAAGGCGTGGCCGCGCATCGCCGACGGT
GTGCGTTTCATCCCCATGCGGAGCGGCTGAACAGGTAGCCGCGGCCACGGACGGTCTTGA
TCCGTTCCGGCTGCTCCGGGTTGTCGCCCAGCTTGCGGCGCAGGCGCGAGATGCGGGCAT
CGATTGAGCGGTCCAGGCCATCGAAGGCGATACCACGCAGGCCGCGCAGCAGCGCGTCGC
GGTCCAGGATCTGGCCGGCATTGCTGGCCAGCAGGAACAGCAGGTCGAACTCGGCGGTGG
TCAGCTCCAGCAGGCTGCCCTGCAGGTGCACGTTGCGGGTGGACGGGTCGATGCTCAGCT
CGCCGAAGCGCAGGCTGCCGTCACGCGGTTCGACCCGGCGGTGGCGGCGCAGGTGGGCGC
GCAGGCGGGCCAGCAGCACCCGCGGTTCGATGGGTTTGCCGATGTAATCGTCGGCCCCCA
GTTCCAGGCCCAGCACCTGGTCGATGTTGTCGGTACGGGCGGTCAGCACGCAGATGATGC
CGTCATAGTGGGGCCGGATCTGCCGACACACTTCGAAACCATCCTGGTCGGGCAGGCCCA
CATCGAGCAGCACCAGGGCCGGCTTCTCCGCCAGGATCCGGGCCACGGCGCGCTCGCCGC
TGCGCTCGTGGGCCACCTGGTAGCCATGCCGTTGCAGGTAGTCGCTGACCATCGTTCCCA
GGCGGGCATCGTCTTCGACCAGTACGATATCCAGCATTTCCAAGGCCTCCGTGGGCGCAA
ACGTACCGCCACGGCACGAGCGCGGCGATGCTATCCCAGCCTTCGGGCCGCCCGGGTCCC
GGGGGCGGGCGCCATTCAGCCGGGGTTGCTGGCGCGCGGGCCTGGTCTCAGTCCCGGCAA
CAACTTGGCGGCCAGCATAGCCTGTTGCTGTTACAAAACGTTACCTTCGTGATACGGCTG
GTGACGATCGCTGACAGCAAAGCGACTGACGCCGCGCGCCCCCGCGCCGAGCATGGAGTC
TCCTCCGCTCCGCGTGCCGTCCCCATGTCGCCCGCCGCCCCCTGCCTGCCGAACCTGTCC
CGCCGCTGCCAGTGCGGAGGCTTCCGATGAGCGGCGTGGTCGGGGCCTGGCTGCCGCCCG
CCGAGGATGAGCAGCTGCTGCAGCAGCTGGCCCCGATGCTGCGCGCGCTGCAGCAGCGTG
GGCGTGGCCGCATCGGCTACTGGACCGACGCCGAGGCCGGCCTCGCGCTGGGCCATTGCC
GGGCGCCGACCGATACGCCGTTGCAGCCGCTGAGCTCGGACTGCGGTCGCTACGTGCTGT
GCCTGGACGGCCGCCTGTACAACCGCGGCGACCTGCAGGCGCAGCTGCGCGATCTGCCCC
GCAGTTGCAGCGATGCGCGGCTGCTGCTGCAGGCGATCGTCGAATGGGGCGTGCAGCGGG
CGCTGTCGCGCATCGAAGGCGCCTTCGGTTTCAGCGTCTGGGACCGGGAGTCGCGCGTGC
TGTGGCTGGCCCGTGATCCGGTGGGCGAGCGGCCGCTGTATTACGGCTGGTACCAGGGCC
AGTTCCTGTTCGCCTCGGAGTTGAAGGCGCTGCAGGCATTCGCCGGCTTCGCGCCGAGCA
TCGACCAGGATGCCCTGAGCCTGCTGCTGCGCCACGACTATGTGCCGGCGCCGCACACCA
TCTACCGTGGCATCCACAAACTGGTGGCGGGCGCGATGCTGCGTATCGATCTCAGCGACC
ATGCCGCGGGTTGCTCCAGCCAGGCCGCGCAGGGCGGCGCGCGTTACTGGTGCGCACGCG
ACGCGATGCAGAGTGCACTGCAGGAGCCGCTGCAGCCGGCGCCGAGCCTGGAACAGGCCA
CCGACCAGCTTGAAGCGGTACTGCAGAAGGCCATCGCCTCACGCATGCACTCGCCCCTGG
CGTGCGGCGCGTTCCTGTCCGGCGGTACCGACTCCTCGCTGGTGACGGCGATGATGCAGG
CACAATCGACCCTGCCGATCGAAGCGTGGACGGTCGGCTTCGACGATCCGGGGCATGACG
AGAGCGACTGGGCGTCGCAGGTCGCGCGCCATCTGGGCGTGCAACACCACCTGCATCGCA
TGGACGCGCGCCAGGGCCTGGACCTGCTGCAGCGCCTGCCGCAGGTCTGGTGCGAGCCCT
TCGCCGACGCCTCGCAGCTGCCGACGCTGCTGGCCAGTGAACTGCTGGGGGCGCGCAAGC
CGGTGGCACTGACCGGTGACGGTGGCGATGAACTGTTCTTCGGCCACCCCAGCTATGGCC
GCGCGCTGCGCAATGCGCGCCTGTGTGGTGGCCTGCCGGACTGGGTACGCGACCTGGCGC
GGCGCAGCGGCAACCGCATGAACGTCGAGCGCGGCCGCCTCGGTGGTTGGCGCGCCCTGG
TGGCCGAGGTGGCTGCCAATGATGTGGAAGGTCACTACCTGCAGCGCGTGACCCGCTGGC
GGCAGCCGGCGCAGGTGGTGCTGGGCGCGCGTGAGCCGGTGACGATCTTCCAGCAGCAGG
ACACGGCGCTGCCGGCCGAGGCGCGCATCCAGCTGCTGGATTTCCGCATGGACCTGGCCG
AGGGCATCCTGGCCAAGGTTGATCGTGCGGGCATGGCGGCGGGCGTTGAAACCCGTGCGC
CGCTGCTGGACATGGAGGTGGTGCGCCTGGCCTGGCGGCTGCCGCAGCACCTGAAGTACC
ACGATGGCGAGCACAAGCTGATCCTCAAGCACCTGCTGGCGCGCTACCTGCCGGATCCGC
TGGTGTATCGCCCCAAGCGCGGCTTCGGCCCGCCGATGGCGCGCTGGCTGGCCGGTCCGT
TGCGCGACTGGGCGGAGGCGCTGCTGGATCCGCAGCTGCTGCGCAATCAGGGCTGCTTCG
ATGTGGCGCGCGTGCGTGGTGTCTGGGAGGCGTTCCTGCGGGGCGAGCGCAAGTGGCACA
CGCACCTGTGGAACGTGTTGATGTTCCAGGCGTGGCACCAGCACTGGCACGGTGGTCGCG
GGCGCTGAGCCGTTCCTGCATCGCGTGCGGCGGGTTCAATCTGCGCGGCGCAGGGCGGAT
GCCCTTGCGTACGAATGTCCTCCGGCGCCGGCCGTTGGCCGTCACCTCCCCCTTTACTTC
GTACGCACGGGCATCCGCCCGGCGTTCGGAGTTCGCCGGCGCCTCCTTGAAAGGCGGCCG
CGAGCGCTGTGATCTCCTCGCCGGAAGCCGAGCCTCGTCGGGGCGGGCAGGGCCCATCGG
TTCGCGGCGGATCAGGACGAAGACATGCGTGTGGCGGATGCATTCTGCGCGGCGCAGGAC
GGAGGCCCTTGCGTACGAATGTCCCCCGGCGCCGGCCGTTGGCCGTCACCTCCTCCTTTA
CTTCGTACGCAAGGGCCTCCGCCCTGCGTTCGGAGTTTGTCGGCGCTTCCTTGAAAGGCG
GCCGCGCGTGCTGCGCTCTCCTCACCGCACGCCGAGCCTCGTTGGGGCGGGCAGGGGTCT
GGGCAAAGTAAAGGAGGAGGTGACGGCCAACGGCCGGCGCCGGGGGACATTTGCCCAGAC
CCCTGCCCGCCCCGGCGGGGCCCTTCAGCCTGCAGAGACGTCGCACGAAGACGCGCTTCG
GTATCGAAACGACAAGCAAAAAAAGACCCGGCAGAGGGAGGGATCTGCCGGGTCCGGATT
GCGTGGGGGGAGGGACCCACGCAATGAGTGTTGCGTCGCGTCAGTGGTTGTTCGCGTCCG
CCGTTGATTCGTTGTAGCCCTGCACCAGCTCGGACCAAGCCTTGCTGGCCTGCAGGCCGA
GACCGACCACGTCCTGCTGGGCCTGGCCCAGCCGCTGCAGGTTGTCCTGCCACAGCTGCG
CGCCCTTGGAGAGCGTCCCGGCCGCATCCTCGCCGCGGGCCAGTTCACCCAGCCAGCCGC
CGGTCGCAGTCAGGTTGCGCTCCATCACCTTCAGCTGCACGCCGAACATGCTTTCCGCGT
TCTCCAACGCCAACCGGTTCGCACGCGTTGCCGCGGCGGCGAGCTGGCGGGTGGCATCAC
TGAAGCGATCGCTGAAGGCGGCGGCCATGGGGGCGTCAGGGAGTGGCTTGATGCATTGCA
GCATACGCCCTTGATGCGGCAATGCAACAAAAATAACAAAGGCGCCCAGGGCGCCTTTGA
AACACCTTTCAGATCAATGGGTTGATCAGGCAGTGGGGCCGCGGTAACGGCACCCCGACG
TGCAGGTTTCGTGCACGGTGATCTCGCTCAGCGCCGGCAGGCCGGGCTTGAGCTCGTTCC
AGATCCACACCGCCAGGTTCTCGCTGGTCGGGTTCTCCAGGCCGGGGATGTCGTTGAGGT
AGTGATGGTCCAGGCGATCGTAGATCGGCTGGAAGGCCGCCTTCACGTCACCGAAATCCA
TGATCCAGCCGGTCTGCGCACCCGGCTCGCCCTCGACCTTCAGTTCCACCCGGAACGAGT
GGCCGTGCAGGCGCGCGCACTTGTGCCCCGGCGGTACGTTGGGGAGGCGGTGCGCCGCCT
CGAGCATGAAGACTTTGAAGATTTCCATGGCGCAATTGTACGCCGCAGGTGGCCGGCCAT
CCTGAGCGGATGCCGGGCTCTCGTGAAGTAACTCTTTCCATCCGGATGAAGAGATGATAG
TTTCTCTTATATCCGTATGAAGAGATGTTATTGGCCGGACCCGGGCCAGGCATGGACTAC
TGCGGAACTTCATCGCCCTTACCACCTCCCCCACATCGTCATGCCCAAGCACACCCTGCT
CGTGGCGGCCCTGGCCGTCGCTCTGGCCGCGCCTTTGTCTGCCGCCGCCGAAACCTCCGC
CGACGCCAGTGGCGAAGCCAGCACCCTGGCCGCCGTGCGTGTCACCGGTTCCAACATCAA
GCGCACCGATACCGAGGCCTCCAACCCGGTGCAGGTGATCGGCCGCCAGCAGCTGGAACA
GACCGGCAAGGCCACCGTGGCAGATGTGCTGCGTTCGATCTCGGCCAACACCGGCAACGC
CAGCAACGAAACCACCAACAACGGCTGGGCCTCCGGCTCGGCCGGCATCGGCCTGCGCGG
CCTGTCGCAGAAGAACACGCTGGTGCTGCTCAACGGCCGCCGCCTGGCCAACTACGGCTT
CCCGGCCGGTGGCCTGTCCGATACGTTCGTTGATCTCAACGCGCTGCCGCTGGTCGCGGT
CGAGCGCATCGAAGTGCTCAAGGACGGCGCCTCGGCGGTGTACGGCTCCGACGCCGTGGC
CGGCGTGGTCAACATCATCACCCGGCAGAACTTCGAAGGCGCCGAGATCGGCGGCAGCTT
CGGCGGTGCCGACCAGGGCGGCCTGCGCGAGCAGAACCTGAAGTTCGTCGGCGGCCTTGG
TGATCTCGACACCGATGGCTACAACATCCTCTTCAGCCTGCAGGGTTACAACCGCGAACG
TCTGGACCAGGACGAACGCAACCTGACCAGGAGCGGCATCTACACCGACAAGCCCGGTGG
CCGCTGGAACGGCTGGTCGGCCAAGGGCGCGCGCTACCTGGTCAACGGCGTGTCGGTGCC
GATGCTCGACGCCAACGGCAACTGCCCGGTCGGTACCACCCGCGTCGCCAGCGCGCCGAT
CGACGGCCTGGCCGGCGACACCTGCGGCTTCAACCAGGCCCCGTTCACCACGCTGATCCC
CTCGACCAAGCGCTACCAGGCCTATGCCAACGGTACCTTCCGCCTGAACGACAACGTCGA
AGCCTTCGGCGAAGTGCTGTACAGCCAGATCAAGAGTGCCGCGTGGTTCGGCAGCAGCCC
GTTCTTCACCCTGGAGAGCGGCCGCTTCGCATTGAACGCCAACAGTGGCCTGGCCGAACC
GGTGTCGTCGCTGCTGCCGGCCAACAATCCGTACAACCCGTACGGCCGTGCGATCCCGAT
CGAATACACCTTCTTCGACCTCGGCGGCACGATCAAGACCAACCGTTCCACCGCCTATCG
CGGCGTGTTCGGCTTGCGTGGCACCACTGCGAACTGGGACTGGGAAGTGGCTGCATTCGG
CGCACGCAGCAGCGAGCGTGAGAGCGTGTCCGGTGGCTTCGCCAATCGCTGGGCGCTGGC
CGATGCGCTGGCCACCGGCAGCTACAACCTGCTGAATCCGGCGGCCACGCCGCAGTCGGT
ACGTGATTCGATCAACATCGCCACGCTGCGTCCGGCCGAGTCCAAGCTGCAGGGCGTCGA
CGCCAAGATTTCCGGCAGCCTGGGCCACACCTGGGCTGGCGAGATCGGCTTCGCCGCCGG
TGCCGAGTGGCGCCGCGAGAAGCTCGATTCCAACAACCCGTGGCAGATCGACGCCGGCCT
GCAGGTGCGCCCGGCCATCGCCGAAGTACATGGCCAGCGCCAGGTCAGTGCCGCCTACGC
CGAAGTGAACGTGCCGCTGGCCTCGACCCTGGAACTGTCCGCCGCCGCGCGTGCCGATCA
CTACGATGATTTCGGCGATGCGTTCTCGCCGAAGATCGGCCTGCGCTGGCAGCCGCTCGA
TTTCCTGCTGGTGCGTGCCTCGGCGTCGAAGGGCTTCCGTGCACCGTCGCTGTCGGAGAA
CTCCAACAGCACCAGCATCGCCTACGGCAGCGTGGCCGACCCGCGTGATCCGGACGTGCC
GGGCTCGCGCCAGAACCCGACCTTCTTCACCGTTGGCAACAACGCACTGAAGCCCGAGCG
CACCAAGAGCGTGAACTTCGGTGTGGTGCTGTCGCCATGGGCCAACACCAACCTGAGCGT
GGACTACTACCGCATCCAGCTGGACAACCTGGTCGGCACCAACAACACCCAGACCCTGGT
CAACGACAACGTGGCCGGCGCCGTGCAGCGCGACGAGCGCGGCAAGCTGCAGGCCGTCTA
CAACCGCTACCAGAACCTGAGCGAGCTGAAGACATCAGGCATCGACGTCGAGCTGCGCCA
GCGCATCCCGACCGCTGCGCTCGGCGACTTCACCGTGTCCTCCGCCTACACCCACGTGCG
CGACTACCGTCGCCCGACCGTGGTCGGCGGCCCGCTGGTCGACTACGCCGGCAGCAACCT
CGGCGCGACCCTGCCCAAGGACAAGGCCACCACCACCCTGGACTGGAAATACGGCGACTT
CAACGCCGCGGTGACCTGGTACTACACCAGCAGCTACCGCCAGGAGGCCAGCACCGCCGC
CAAGGCCGTGCAGCAGCGCGTCGGCAGCTACAGCCAGTACGACCTGTACCTGGCCTACAC
CGGCATCGACAAGCTGACGGTGTACGCCAAGGTGCAGAACCTGGCCGACAAGACGCCGCC
GTACGATGCCTCGTTCCCGGGCATCCGCGCGCCGTACGACTTCAGCCAGTACGACCTGCG
CGGCCGCTACTTCACGCTGGGCTTCGACTACCGCTTCTGATCCACCCGCTGCGACCGGTC
TCCCCAGGGGACCGGTCGCGCGACCGCCTGCCGTTGTGTTCCAGGGGAGTCACTGTGTCC
TTGCATCGTCGTGCCGTTCTTCCGTTGCTGCTTGCCGCCGCCACCGCACTGTTCCAGCCG
CAGCCGGTACAGGCACAGAGCACCTACTTCTTTCCGCAGGCTGCCGATGCAGCGGCGTTC
GATACCGCCGTGCCCACGCCGGAGCAGTTCCTCGGCTATCCGATCGGCAGCCGTTACACC
CGGCACGACCAGCTGGTGGCGTACTTCCAGGAACTGGCCCGGCGCTCGGACAGGATCAGC
GTGCGCGAGATCGGCCGCAGCTATGAGGGCCGCCCGCTGTTGATCGCCACTGTCACTGCC
GCAGGCAACCACGCGCGGTTGGAACAGATCCGCCAGCAGCACGCGACCCTGGCCGATCCG
GCGCAGCCGCGCAGTGCGGCGGGCGACAGCCCGGTGGTGGTGTGGCTGGGATACAGCGTG
CATGGCAACGAGACCTCCAGTGCCGAGGCAGCGATGCTGACGGCTTACTACCTGGTGGCC
AACCGCAGCGCCGAAACCCAGCAGTGGCTGCAGCAGGCGGTGGTGCTGTTCGACCCGGCG
CAGAATCCGGACGGTCGCGATCGTGCCGCCAACTGGCACAACGCGTGGGCCTCCGATCCG
GCCTCGGCCGACCCGGCCGACAAGGAACACGTTGAGCCGTTCCCGCAGGGCCGCACCAAC
CACTACTTCACCGATCTCAACCGCGACTGGCTGGCGCTGACCCAGCAGGACTCGCGGCCG
AAGGTGGAGGTGTTCCACCAGTGGCACCCGAACGTGCAGATCGACTTCCACGAAATGGGC
AAGGACAGCACCTACTACTTCGAGCCCTCGCCGAAGAGCATGCACAGTCCGCTGATTCCC
GCGGCGTCGTACGAATTCAACAAGACCCTGGCCAGGTACCACGCGCAGGCGCTGGATGCG
CTGGGCTCGCTGTACTACACCGGCGAGAACTTCGACAACTTCTCGCCGGTATACGGCTCG
ACCTACCCGGACTTCCATGGTGCCGTCGGCGTGACCGTCGAACAGGCCAGCTCGCGCGGC
CGCGTGCAGGAATCGGTGAATGGCCTGCTGACGTTCCCGTTCACCATCCGCAACCAGGTC
GCCACCGGGCTGGGCACGGTGCGTGGCGCAGTGACCGAGCGCAGCGGCCTGTTCGACCTG
CAGAAGCAGTTCTTCCAGAGCGCGCTGAAGCAGGCCGCACAGCAGCCGGTGAAGAGCTTC
GTGTTCGGTGATGCGCATGATCCGGCACTGACCCGCCGCCTGCTGGAACTGTTGCTGCTG
CATCGCATCGACGTGCGCGCGCTGGATCGTGCAGTCACTGTGGATGGGCAGCGCTTCGAT
GCCGGCAGCGCCTACGTTGTGCCGGTCCAACAGGCGCAGTTCCGCCTGGTGCATTCGATC
TTTGCCGAGACGCCGCCGATCAAGGGTGATGTGTTCTACGGCAGCACCAGCTATGCAATC
GCACCGGCCTACGGCGTGGCCTTCGCCGGTAGCCGCAGCCGTATCGAAGGCGGTGCACGC
GTGACCGCACTGCCGGCGGCGCAGGGCGCGGTGCTGGGCAGCCAGGCCGGGTTCGCCTAC
GCGATCGACTGGCGCGACTACAACGCCGGGCGCGCGCTGGCTGCACTGCAGGGCAAGGGC
GTGAGCGCACGTGCGGCGTTCCAGCCGTTCACCACCGCGACCGCGCAGGGCGAGGTCAGC
TTCGCCGCCGGCAGCCTGGTGATTCCGGTGGCCGGGCAATCGCTGCAGGGCGCAGCGCTG
CTTGAGGCCGTGACGTCGGCCGCGCGCGAGGCGGGTGTGCAGGTGCACGCACTGCCCAGC
GGCCGCAGCCGCGAAGGCATCGACCTCGGCAGTGACGGCGTCAAGGCGCTGCGCAAACCC
ACGGTTGCGCTGGTGATGGGCGAGGGCGTGGCCGCCACCGAGATCGGTTCGGCGTGGTTC
CTGCTCGACCAGCAGCTGCACCTGCCTGCCAGCAAGCTGGACCCGCAGCAGCTGGGCAAG
GTGCCGCTGGACCGCTACACCACGATCGTGCTGTCCGGCGGCACCTACACCGGCATCGAT
GCCACGGCGGTGGCCGCACTGAAGCGCTGGGTGCAGGCCGGAGGTTCACTGGTGACCTAC
GGCAGCGCCTCGAAGTGGGCGATCGAACAGAAGCTGGCCGACGGCGAGAAGCTCGGCAAG
GAAGAAGAGACCGCCGACGAGAGCCGCCGTGCGTTCGGCGACCAGCGCGACATCGCCGCG
ATCGAGCGGGTCAGCGGCAACATCCTCAGTGCCGACGTGGATACCAGCCATCCGTTGGCG
TTCGGCGTGCCGCGCCGGCAACTGGCGATCAACAAGGAAAACACGGTGACGCTGCAGCCG
AGTGCGAACCCGTTCTCGACGGTGGTACGCATCGACGCGCCGCCGCGGGTGAACGGTTAC
TTGTCCGAGCGCAACCGCACGCGGGTGGCGGGCAGCGCGTGGCTGCTGGTGTCGGCGCAG
GGGCAGGGTAACGTGGTGCTGTTCGCCGATGATCCGGCGCATCGCAAGTACTGGCATGGC
ACGGACCGCCTGCTGATCAACGCGATCTTCTTCGGGAATCTGGTGAATCCGAGTAAAGCG
CGGGGTTGAGGGTTTGCGCGCCTTGATTGATGCGTGTGGGGGAGGCCGGGCGGGCTGCGC
AGGACACGCCGTAAACCCGTCCTTGGGGGCTCGATGGCGCCATCCTTGGCGCCAACGGTC
CTGCGCAGCCCGCCCGGCCTCCCCAAGACAGTTTCCAGCGGGCGCGGACGCGTCAGACCC
CAAGGCGGGAGCGAGGGCAAAAGCAAAAGCAAAGCCAGGAATTGCGACTTCGGCTTTTGC
CTTTGAATTTGAATTTGAATTTGAATTTGAATTTGAATTGGATCTTTCTTCTCCCGGCTA
CCCGGCGGGAGAAGAAGGCGCAGGCAATGCTTGAAGCGGATGGGCATGGGGACAGCGCAG
AACCGATGGCGCCATGGATGGCGCCATCGAGCTTACATGGACGTATTTACAGCGTGTTCT
GCGCTGCCCCCATGTCCATCCGCCCTCGGTACTGCTACCGCGTGCTTTGTCACCCGGTAG
CCAGCAACAAAAAAGGACGGCGCGTCAGCGCCGTTCCTCGATAGCCCCCCGCGCAGCGGG
AAGCGCCATCCATGTCAGCTGGGATCAGCCGGCGCGACCGCCGCCGTTGCCACCCTGGCC
GCGGCCACGGCCGCCACCATTGCCGCCACCGCCACGGCGCTGGCCCTGACCCGCGCCCGC
ACGCTGCTGGCCGTTGCCGCCGCCCTCGCGACGGCCACCACCGGCCTTCTTCGGGCCGGC
ATGCGCATGGCGCGGCGCATCGCCGTGCGGACGGCGTGCGTGGCTCTTGCGCGGCGCGCG
CTCACCGGTATCGTGCTCCGCCTTGCCCGGCGCACTGTTGCCCCAGCGGATCGGCGTCTG
CAGCTCGAAGCCCGGCACATCGCGGATGTCCATGTCGCGGCCCAGCAGGCGCACGATCGC
GCGCAGCAGCTTCACTTCATCCTGCGCCACCAGCGAAATCGCCTGGCCGGTCGCGCCGTT
GCGGCCGGTGCGGCCGATGCGGTGCACGTAGTCCTCGGCCACCATCGGCAGGTCGAAGTT
GATCACCTTCGGCAGCTCGTTGATGTCGATGCCGCGCGCGGCGATGTCGGTGGCCACCAG
CACGGTCACGCGGCCGGCCTTGAAGTCACCCAGCGCACGCAGGCGCTGGCCCTGGCTCTT
GTTGCCGTGGATCGCCGCGGTCTTGATGCCCGACTTTTCCAGGAAGGTGGCCAGCTTGTC
GCTGCCATGCTTGGTGCGGGCGAACACCAGGGTCTGCTCGCGGCTGTCCTGCGCCAGCAG
GTGCAGCAGCAGGTCGCGCTTGCGGCCGGCGTCGACCGGATGCACGCGGTGGGTGATGGT
TTCGGCCACGGTGTTCTTCGGCGTCACCTGGATCTGTTCCGGGTTGCGCATGAACTCCAG
CGCCAACTGGCGGATGTTGTCCTCGAAGGTGGCCGAGAACAGCAGGGTCTGGCGGTTCTG
CTTCGGCAGCTTGGCCAGGATGCGCTTGATCGACGGCAGGAAGCCCATGTCGAGCATGCG
GTCGGCTTCGTCCAGGATCAGCACTTCAATGCCGGACAGGTCGACGCTGCGACGCTCAAG
GTGGTCGATCAGGCGGCCCGGACAGGCCACCAGCAGGTCCACGCCACGGCGCAGGATGTC
CAGCTGGTTGCCCATGCCGACGCCGCCGTAGATGCAGGCGCTGGGGATGCGCAGGTACTT
GCTGTAGCCACGCAGGCTGTCATGCACCTGGGTGGCCAGCTCGCGGGTCGGGGCCAGGAT
CAGCGCGCGCGGCTTGCGCGGGCCGGCACGTACCTCCTGCGAGGCGGTGCCCAGGTGCTG
CAGCAGCGGCAGGCCGAACGCGGCGGTCTTGCCGGTGCCGGTCTGTGCGCCGGCCAGCAG
GTCGCGACCGGCCAGCGCCAGCGGGATCGCCTGCTGCTGGATCGGGGTCGGGTTTTCGTA
GCCCTGCTCGGCGAGCGCGCGCAGCAGGAAGGGCGCCAGGCCCAGCGATTCAAAAGACAT
TGAGTTTGCTCCAAGTACAAGAAACGCCTGTCCGAGCGGACAGACGGGGGCAGATCAAAC
TGATCGGCTGACTCGGAGCGTTCCCGTGAACCGCGCTGCGAGAATTGGGTGCAGCCGGCA
CGAAGCGCAGGCTGGAATGCGTGACGAACGGCGTCGGAGTGGGGGCGGGCGAAGAGGGCG
GACCCTGGTCGCCGGCGATCCCGGAGGGAAACGGACGGCCGCTGCAGACCCTGCAAGTCT
AAACGATGTTCGAGACTTCGCGCAAAAAGGCCTGTTCAGGTAGGGGCGTCTCTGCAGGGC
TTGCAGCCCTGCACCCGCGGAGGCCAGAGCCACGTCAACGTCAAAAGCTGGCTTCCTGAG
GGTTGGCGGGGTGGGTCCGGTTGAGGGGGGCGCCGTAAACCCATCCATGGGGGCTTGGTC
GCGGCATCCATGCCGCTCACACCCCCTCAACCGGACCCACCCCGCCTTCGACAGTTTTTC
GCGATCTGTCGAATCTCATTCGATTTATTTCGATATCTGACGGATTTCGACGATGAATGA
TGGGGATGTTCGATCCGTCATCGGGAAACTGTCGGGGGTAGGGCGGTGTGGGTGGGCAGG
ACCGTTGGCGCCATGGATGGCGCCATCGAGCCCCCATGGACGGGTTTACGGCGTGTCCTG
CCCACCCACACCGCCCCGCCCAACCAGTAGAAAGCCAGAGCCGCTTTTGACGTTGCCGTT
GCTGTTGCATTGAGCAGGTGCAGGGCAGCAAGCCCTGCCGAACCCCCCACTACGGTAGGG
TGGGCCGATGCCGCGCTGCAGCTTGGCGTCGCCGCAGATTTGATTACACTTGAAACTTGT
TTGCCCACGACTCCGGACACCCACCCATGAAGCTTGGTTCTTTGAAGGAAGGCGGCCGCG
ACGGCACCCTGATCGTCGTCTCGCGTGACCTGCGCCACGGCGTGCGCGCCACCGGCATTG
CCGCCACCCTGCAGCAGGCCCTGGAGGACTGGAGCCACATCGCACCGCGCCTGAACGCCC
TGTACGAATCGCTCAATGCCGGCGATGCCGATGGCGTGTTCGACCTCGACCCGCAGGCAC
TGGCCGCACCGATGCCGCGCGCCTATGAGTTCGTCGATGGCAGCGCCTACCTGCCGCACG
TCGAGCGCGTGCGCCGTGCCCGTGGCGCCGAGGTGCCGGACAGCTTCTACACCGACCCGC
TGATGTACCAGGCCACCAGCGCCGGCTTCTACGGCCCGCGCGATGCGGTCAAGGTGGTCA
GCGAGGACTACGGCATCGACCTGGAAGCGGAGATCGTGGTGATCACCGACGACGTGCCGA
TGGCGGCGACCCCGGAACAGGCAGCCGGTCATATCCAGTTGGTCGGCCTGGTCAACGATG
TCTCGCTGCGCAACCTGATCCCGGGCGAGCTGGCCAAGGGTTTCGGCTTCCTGCAGTCCA
AGCCGCGCTCGGCGCTGTCGCCGGTGTTCGTCACCCCTGACGAGCTGGGCGCCGCGTGGC
AGGACAGCAAGGTGCACCTGCCGCTGCTGACCCACATCAACGGCCAGTGGTTCGGTGCGC
CGGAAGCGGGCGTGGACATGCAGTTCAATTTCGCCCAGCTGGTTTCGCATGCGGCCAAGA
CCCGTCCGCTGGTCGCCGGCACCATCGTCGGCTCGGGCACCATCGCCAACGAGGACACCA
GCAAGGGTGCGTCGTGCTTCGCCGAGCAGCGCGTGGTCGAAACCCTGCGCGACGGCAAGC
CGAGCACGCCGTTCATGTCGTTCGGCGACGTGGTCCGCATCGAGATGCTCGATGCCGCCG
GTAACAGCATCTTCGGTGCGATCGAGCAGCGCATCGAACAGGCGGCCAGGCCCTGAGCAT
GGAGGCGGCCATGGAGATCCCGGTCAACGACGGCATCGTGCTGTACACCTACTGGCGATC
CAGCGCCGCCTACCGCGTGCGCATCGGTCTGGAGCTGAAGGGCCTGGCCTGGGAGGCCCG
GCCGGTGCATCTGGTGCGCGACGGTGGCGAGCAGCACCGGGATGCCTATCGGGCGCTCAA
CCCGCAGCAGCAGGTGCCGACCCTGCTGCATGAGGGGCATGTGCTGACCCAGTCGCTGGC
GATCCTCGAATACCTGGACGAGCGCTTTCCGCAGGTACCGCTGCTGCCGGCCGACGCCGC
CGGCCGCGCGCGGGTGCGGGCGCTGGCCCAGCTGGTGGCCTGCGACATCCACCCGATCAA
CAACCTGCGGGTGATGCAGTACCTGGAGCGCGATCTGCAGGTGCCGGCCGATGCGCGCAC
GCAGTGGACCCTGCACTGGATCGCCGAGGGCTTCGCGGCGATGGAAGCCCTGCTGGTCAA
CAGCCGTGACACCGGCGCCTTCTGCCATGGTGACCGTCCCGGCCTGGCCGATATCTGCCT
GCTGCCGCAGCTGTACAACGCCCACCGCTTCGGCCTGGACCTGGCACCGTACCCGACCCT
GCGCCGCATCGAAGCGGCCTGCCAGGCAGTGGATGCCTTCGACCGCGCACGCCCGGAAAA
CCAGCCCGACGCCGCCTGAAAAAAAGGGGACGGAGGGGATTAAGTCGTATATGCACTTAC
GACTTAATCCCCTCCGTCCCCTTTCTGCCGCAAACGGGCCAGGTCATCGCGGAACACCCG
GTAGGCTTCCTCGCGGCGCGCATCGTCGGTCTGCCGCAACACCCATGCCGGGTGCACCGT
GGCGTAGCCGCGCGTGCCGTCCTCGAGGGTGTGCCAGCGTCCGCGGTCGCGTGCGAGGTC
GAAACCACGACCGAATACCGAGGCTGCGGCTGTCGCGCCGAGGCATACGATCACCTGGGG
CCGCACGCGTGCGATCTCACCCATCAGCCAGGGGCGGCAGGCCTGGATGTGGCGGCTTTC
CGGCCGCTTGTGCAGCCGCACCTTGCCGCGCCGCTCATGGTGGAAGTGCTTCACCGCGTT
GGTGAGGTACAGCTGGGCGCGATCGATTCCCAGTTCCGCCAGTGCGCGGTCCAGCACCTG
GCCGGCAGGTCCTGCGAACGGCTGCCCGCGCAGATCCTCGGTATCACCGGGCTGCTCGCC
GATCACCATCACCCGCGCATCGGCAGGCCCCTGCCCGAACACGGTCTGCGTGGCCTGCTC
CCATAGCGGGCACTGGCGGCAGGCAATGGCCTGTCCGCGCAGATTGTCCAGGCTGCTGGC
ATCGGCTGCCGGCGCCGCAGCGTTCGCACGCGGGGGAATCCTGCGTTGCGGTGCCTGTGC
CGGCCGGTCATGCATTTCCTGCACGCGGTCGGCCGCGTCGCGCACCAGGCGTGGCAGCAA
CTGTGCTTCAGGCAGGTGGCGCCAGTACTTTGCCGGCATCTCCTGCATCATCATCCGTGT
GTTGAGCCGCGCCGGATTGAAGATGCTGGCGTAGTAGGTCTGCCACAGCGACTCGCGTGC
ATCCTCGGCCGGGGCATCTTCGCGCCGTGCACCGGGGCCGAAGGCAAGCGCCTGCCCATC
CCAGGCGACGCTGCGCGAAGGGGTCAGGATCGCCCAGCGCATGCCGGTGAAGCGGCGCGC
GAAGAACGGCGCGACCCGGTCGACGATGTGGTGCTGCGGCTCGAACCAGGCGATGAACGC
ATCGGGCTGGCCAGGTACCTCGCGGAAGCGCACGAATGCCTTCATCTTGTGCGTGTCACG
GCGGACGGCCTGGGCGAGGGCTGTCGCGCGCAGGACATCGGCGTCGGCGGGGTTGCCCAG
CACTGATCGCTCGCCATGGGCGATGCGCCACAGCAGGCGATACAGCAAGGCCAGGCGCTG
GGGATCGCGATGGCACAGGCAGGTGGCCGCCAGCTCCAGGAAGTCACGTGGAACGTTGGG
TGCACCGGCATCGGCAAGCATCGGCGCCTGCTGCACGGCCGGCGCATCCAGCAGCGACGT
GTCACTCCCTTCCAGCCAGTCCAGCTGCGGCGGGGCAACGCCGCGCAGCAACGCTTCGCG
CGCAGCATCGCGCCAGGCCTGCAGCGACCACGGCGGATCCACCCGCAGCGACCAGCGCTG
CGCGTCAGGATGCAGACGGGGCATCGAAAAGCGAACCCTGGCGCGGCGGCGGGGCCAGCT
GCGCGCGCAGCGCCGCCGGATCATCCAGTGCTTTGCGCGGGTGATGGTCGGCCAGCAGCA
CGAACGGCAGCAGCTTGCTCATCGGTGCCCTCAGGCGCGCGATGTCGGCCACGCGCAGCC
GCCCGTGGCGGCGTGCCATCAGCACGCGCTTGACGTTGCGCACGCCAAGGCCGGGCACGC
GCAGCAGCATTTCCTTCGGTGCCCGGTTCAGATCGACCGGAAAGCGCTCGGGATGGCGGA
TCGCCCAGGCCATCTTGGGGTCGATATCCAGGTCGAGCATGCCGTCCTGGGTGGTATCGG
TAATCTCCTCCACACCGTAACCGTAGAAGCGCAGCAGCCAGTCTGCCTGGTAAAGGCGAT
GTTCGCGCTGCAGCGGTGGCGGCTGCAGTGGCAGCTGCCGGCTGGCGTCCGGAATCGGGC
TGAATGCGGAGTAGTAGACCCGGCGCATGCGGTAGTTGCCGTACAGACTGTCGGCGCTGG
CCAGGATCTGCTGGTCGTTTGCCCCGTCCGCGCCGACGATCATCTGGGTGCTCTGCCCGG
CCGGTGCGAAACGGGGAGGGCGCGGGCGAACACTGCGACTGGCCGTCGGCGCCACCACTG
CGGGGGCCTTGCGAGCTTCCTTGGCTTCCTCGATGCGCCAGCGCAGTTCGCCCATCGCGC
CACGGATCGAATGCACCGTCTTCTCCGGTGCCAAGGCGCTCAGGCCGGCTTCGGTCGGCA
GTTCCACGTTGATGGACAGGCGGTCCGCATAGCGCCCGGCACTGGCCAGCAGTTCCGGCG
AGGCCTCGGGAATGGTCTTGAGGTGGATGTAGCCGGCGTAGCGGTGTTCTTCGCGCAGCT
GCCGGGCCACTTCCACCATCTGCTCCATGGTGTAGTCCGCATTGCGGATGATGCCGCTGG
ACAGGAACAGGCCCTCGATGTAGTTGCGCTTGTAGAAGTCCAGGGTGAGCGTGACCACCT
CGTCCACGCTGAAACGCGCGCGGGCCACGTTGCTGGAGACCCGGTTCACGCAATAGGCGC
AGTCGTAAATGCAGAAGTTGGTCAGCAGGATCTTCAGCAATGAAACGCAGCGGCCGTCGG
GCGTGTAGCTGTGGCAGATGCCCATGCCCTCGGTACTGCCGATACCGCCACTGGCGCGCG
AATCGCGTTTGCCCGAGCCGCTGGAGGCGCAGGACGCGTCGTATTTGGCGGCGTCGGCCA
GAATGGCCAGCTTGCGGATGGTTTCCATTGAGGAAACCTACGGATGAGGGGTCTCATTGG
ATGAGACCGCCCATGAACGCTTCAGAAAAAAGGGGACGGAGGGGATTAAGTCGCAAATGC
ACTTACGACTTAATCCCCTCCGTCCCCTTTTTCGTGGGGTCAGAAGCCGTGGGTGATGCT
GGGTGCGCCGGCCGAGAAATCGGCGTACGGGTCGTGCTCGCCGCTGCTGCCTTCGGACAA
ACGGAACTTCAGGGCCAGGCCATCGCGCGAGTCGGCCGCGCGCAGCGCTTCCTCCTGCTC
GATGATGCCCGCCTTGGCCAGCCGGAACAGGCACTGGTCGAAGCTCTCCATGCCTTCTTC
CAGCGAGCCTTCCATCGCCGCCTTGATCTCGTGCACCTGGCCGCGACGCAACAGGTCGCG
GATCATCGGCGTGTTGATCAGCACCTCGGTGGCCGGCAGGCGACGGCCCTCCTTGTTCTT
CACCAGGCGCTGGCTGATCACCGCACGCAGGTTCAGCGCCAGGTTCATCAGCACGTTCTT
GTGCGCGCTTTCCGGGAAGAAGTTGAGGATGCGCTCGATGGTCTGGTCGGCGTTGTTGGA
GTGCAGGGTGGCCAGGCACAGGTGCCCGGTCTCGGCGAAGGCGATCGCCGCCTCCATCGT
TTCCGCATCCAGGATTTCGCCGATCAGGATCACGTCCGGCGCTTCACGCATCGCGTTCTT
CAGCGCGTTGTGGAAGGCGTGGGTGTCCAGGCCGACCTCGCGCTGGTTGACGATCGACAT
CTTGTGCTTGTGCAGGTACTCGATCGGATCCTCGATGGTGAGGATGTGACCGGTGGTGGT
GCTGTTGCGGTGGTCGATCATCGACGCCAGCGAGGTGGACTTGCCGGAACCGGTGGACCC
CACCACCAGCACCAGCCCGCGCGGGGTCATGATGACGTCCTTCAGCACCTGCGGCAGGTT
CAGCTCCTCGATGCTCGGGATGCGGCTGCGGATGGCGCGGATGACCATCCCGACCTCGCC
CCGCTGCTTGAACACGTTGACGCGGAAGCGCCCGGCGTCGGGCAGGGCGATGGCCATGTT
GAGCTCGAGCTCGCGCTCGAACTGCGGCACCTGGCCTTCGTCCATCAGCGAGTAGGCGAT
TTTCTTGACCATGCCCGGCGGCAGGCCGGTGTTGCCCAGCGGATAGAGCTTCCCCTCGAT
CTTGATGTAGACCGGTGCCCCGGTGGTCAGAAACATGTCCGAAGCGTTCTTTTCGGTCAT
CAGCTTCAGGAAGTAGCCGATATCCATTGCGAATTTTCCCCAACGAAACGGCCGACGCCC
GTTGCCAGCACGGTGTCGGCTTGACGACAATGGCCGTGAACCGACAACCGGTACGGCCTC
CCCAATGAAACGACTTAGCTTCGCACGAATGCGCCATGGCCTGTATGTGATGGCGTTTGC
ATTCGCACTGTCTGCCCCCGCCTGGGCGCAGGACGCCGCCCTGGAACTGGCGCAGGCCCG
GCAGGCGGTCGACAAGGCCACCCAGGCCGACGCCGACCAGTACGCCCCGGACCTGATCGG
TCTGGCCCGGCAGGGGCTGGAGCAGGCCCAGCGCGCCGCCGGCGACCGCCGCGAACGGAA
GAACGCCCCGGCGATGGCCCTGCGCGCCGCCGCCGATGCCGACCTGGCACGCGTCCGCAG
CGAGGAAGCCACCGTCACCGCGCAGCTGCAGCTGCGCCGCAACGAGGTCAACCAGCTGCA
ACGCCAGCTGTCGACCGGGGAGGACCGCCGGTGAAGCCGATGACCGCCGCAACCCTGGCC
GCGCTGCTGGCGCTGCCGACCCTGGCCGTGGCCGCCGACAACCCGATGGTGGCGCAGCTG
AGCCAGCGCCTGATGGCCATCCAGGCCAACCCGGATACCGCTGAGCTGGGCGCCTTCGAG
CGCATGCAGGCCCAGCAGGCCATCGCGACCCTGGACAAGGCCAAGCGCCGTGACCAGGAG
CTGGCCACCTACCTGGCCGAGCGCCGGGTGGAGATTGCCGAGACCGCGGTGCGCACGGCG
ATGGCCGCGCGCGAGGTCGACCGCCTGGAGCGCACCCGCAGCGACCTGCTGATCGAGGCC
AGCCGCCGCGACGCTGCCCGCGCCCGTCAGGAAGCCGAGCAGCTGCGCATGCAGGCGCAG
ATGCAGGCCGAGGAGGCCGAACGCCTGCGCCAGGCCGCCGAGGCCGAAACCCTGGCCCGC
CAGGACGCCGAAAACGCCCTGACCAGCGTGGCCGGCAAGCAGCAGCAGCGGCTCAGCGCT
GCCCAGCAGAACGCCGCCAAGCTGGCCCGTGAGGAGGCCGAGCTGGTCTCCGGGCAGAAA
CTGCCGGGTTCAAAGTTCGATGGGCGAGGCGAAGTCTTCACCTTCAATGGCGACGCGTTC
GCTGCAGGTGCCTCCAGCCTGTCCGGTGGGGCCCGCAACCAGGCCAAGGCGCTGGCCGAG
TACCTGAACATCGGCAAGAAGGGCCGCCTGCGCATCGAGGCCTACGACAATGCCAACGGC
GTGGGTCAGAAGCGGGCCGAAGCGCTGCGCGACGCCCTGGTCGCGGCTGGTGTCGCCAGC
AACCGGATCCAGGTCAGCGGCAAGAAGGCAGCCTCCACCCGGGCCCGTTCGGCCGAGGTC
ATCATCGCCCCGTAATGCATTGATATTGTTTGTTTTTCGTTGCAATGAGCATTCAGCCTG
AACCCCGCCCCGGCGGGGTTCGGTCTTTTTGTCGCAGGGGTCTTGTACCCCGCCCTGAGC
AGGCGTAGGGTCAATTGTCCGGGACGCAATGCCGCGGACCGGACGATGGGAGGGCCGGGC
CGATGCAAGCAGGGCGCGAACCGCAGCAGATCGACGTGCGCAGGCCAGTGCCGCAGGTCG
TTGCAGGCGTCCAGGTGGCCATCGGGCGGCGCTCCTCCATGAACAACGCCCCGTGCCTTG
TGGCCGGGGCGTTCGTGTATCTGTCGAAGGAGGTCCATCATGTTTGAAGATCAGCCCCAG
AGCGAGATCGACGCCCGTCGCGCGCGTGATCCGGAGTTCAGGGCACTCCATGACCAGCAC
CGCAAGTTGAACAAGAAGTGCATGGACGCGGAGTTGGGTGTACTCCCGATCGATGATGTC
ACCCTGGGTCGCATGAAGCGTGAGAAGCTGCTGGCCAAGCAACGCCTTCTGCGAATGTAC
GAAACACCGCTCCCAACGACGTCCCCCACGCTTTGACGCACCCCGTCGCGCCCGGAACGG
CGTGACCCGGCCATCGATGGCCCCGCCGGGCGACCCCGCCCCGGCATCGCGGCACCGCCG
ATGAGGCGGCCGCGCCAAGGCACCACAGGCGGTGGTGCCTTGGCCAGCAGGCACAACTCA
CCGATGCGGGCGGTACCGGTCTCCTCGTCGATCCGGGGCCGCCCGCATCCCTTCATGGGG
CAGGCGGGCGGCATGCCTGCACCGACCTGACATTCAGCGCCATCCGTCGGATAATCATCG
GTCCGGCCCTGCGTGGCGCGAATCGAAAGTCCTCCGAATGCCCATCCATTCTTCCGTCCT
CGAACTCATCGGCCAGACCCCGATCGTCAAGGCCCAGCGCCTGGACACCGGCGTCTGCGA
GCTCTACCTGAAGCTGGAGAGCGCCAACCCGGGCGGATCGATCAAGGATCGCATCGGCCT
GTCGATGATCGAGGCGGCGGAGCAGCGTGGTGACCTGAAGCCGGGCGCGACCCTGGTTGA
AGGTACCGCCGGCAACACCGGCCTGGGCCTGGCGCTGGTGGCACAGCAGAAGGGCTACAA
GCTGATCCTCGTCGTTCCCGACAAGATGAGCCGCGAGAAAATCTTCAACCTGAAGGCGAT
GGGCGCTGAAGTGCGCCTGACCCGTTCAGACGTCGCCAAGGGCCATCCCGAGTACTACCA
GGACCTGGCCAAGACCATCGCCGAGCAGACCCCGGGCGCCTACTTCATCAACCAGTTCGG
CAACCCGGACAACCCGGCCGCGCATGAGTTCGGCACCGGCCCGGAAATCCTCGAGCAGAT
GGGCGGTGACCTCGACGCCATCGTGTTCGGCTGCGGCAGCTCCGGCACCATGACCGGCCT
GTCGCGCGCGTTCGCCAAGCTGTCGCCGAAGACCGAGCTGGTGCTGGCCGATCCGGTCGG
CTCGATCCTGGCCGAATACATCAACGACGGCGTGCTCAACGACAAGTCGGGCAGCTGGCT
GGTGGAAGGCATCGGCGAGGACTTCCTGCCCTCGATCTCCGACTTCAGCCGCGTCAAGAA
GGCTTATGCGATCAGCGATGCCGAGAGCTTCCACACCGCGCGCGAGCTGCTGGGCAAGGA
AGGCATCCTGGGCGGTTCGTCCACCGGCACCCTGCTGGCGGCGGCGCTGAAGTACTGCAA
GGAGCAGACCACGCCGAAGAGGGTGCTGGTGCTGGTCTGCGATACCGGCAACAAGTACCT
GTCGAAGATGTACAACGACTACTGGATGCTGGACAACGGCTTCCTGCAGCGCCCGCAGCA
CGGCGACCTGCGCGACCTGATCCTGCGCCCGTACGGCCAGCGCGACACCGTGGTGATCGG
CCCGAACGACCTGCTGACCACCGCCTACCAGCGCATGAAGCTGTACGACGTCTCGCAGCT
GCCGGTGATGGACGGCGAGAAGCTGGTCGGCATCGTCGACGAAAGCGACGTGCTGCTGCA
TGTCTATGGCGACGAGGCGCGCTTCCGCGACACCGTGGCCACCGCGATGGTCAGCAAGCT
GGACCGGCTGGACGTGAAGTCGCCGATCGAGGCCCTGCTGCCGGTGTTCGACCGCGGCCA
GGTGGCGATCGTGATGGACGGCGACGCCTTCCTCGGCCTGATCACCCGCATCGACCTGCT
GAATTATCTGCGTCGGCGCGTTCAGTAAGGCGTTTATCGCCGCAGATCGCTGCTGAATTC
CGGTTTATCCGCGTCAAAGCTCGTTAAGGCCGCGCTGATAGACTCCCGCTCCTTCGACGG
CGCCGGTCATCGGCGCCAATCAGGAAACGACATGTCCAACGCTTCTTCCCCGGACCGCGC
GCTGGCCCTGGCCACGCTGGCCATCCACGGCGGCCAGTCGCCCGACCCCAGCACCGGCGC
GGTGATGCCACCGATCTACGCCACTTCGACCTATGCCCAGTCCAGCCCGGGCGAGCATCA
GGGCTTCGAGTACTCGCGTACCCACAACCCGACCCGCTTCGCCTATGAGCGTTGCGTGGC
CTCGCTGGAAGGCGGTACCCGCGGCTTTGCCTTCGCTTCGGGCATGGCGGCCAGCTCGAC
CGTGATCGAGCTGCTCGACGCTGGCAGCCACGTGGTGGCGATGGACGACATCTACGGCGG
CAGCTTCCGCCTGTTCGAGCGCGTGCGTCGCCGCACCGCCGGGCTGGACTTCAGCTTCGT
CGACCTCACCGATCTGGCGGCATTCGAAGCCTCCATCACGTCGAAGACGAAGATGGTCTG
GATCGAGACCCCGACCAACCCGATGCTGAAGATCGTCGACATCGCCGCGGTCGCCGCCAT
CGCCAAGCGCCATGGCCTGATCGTAGTGGTCGACAACACCTTCGCCTCGCCGATGCTGCA
GCGTCCGCTGGAACTGGGTGCGGACCTGGTCCTGCATTCGGCCACCAAGTATCTCAATGG
CCACTCGGACATGGTCGGTGGCATGGTCGTGGTCGGCGACAACGCCGAACTGGCCGAGCA
GATGGCCTTCCTGCAGAACTCGGTGGGGGGCGTGCAGGGCCCATTTGACAGCTTCCTGGC
CCTGCGCGGCCTGAAGACCCTGCCGCTGCGCATGAAGGCACACTGCGCCAACGCGCTGGC
GCTGGCCCAATGGCTGGAAAAGCAGCCGGCGGTGGAGAAGGTGATCTACCCGGGCCTGGC
CTCGCACCCGCAGCATGAACTGGCCGGCAAGCAGATGGCCGGCTACGGCGGCATCGTCTC
GATCGTGCTCAAGGGCGGGTTCGAGGCGGCCAAGCGCTTCTGCGAGAAGACCGAACTGTT
CACCCTGGCCGAGTCGCTGGGCGGTGTTGAAAGCCTGGTCAACCATCCGGCGGTGATGAC
CCATGCCTCGATTCCGGTCGCGCGCCGCGAACAGCTGGGCATCAGCGATGCGCTGGTGCG
GCTGAGCGTGGGCGTGGAGGAGCTGGGGGATCTGCAGGTGGATCTGGAGAGGGCACTTCA
GTGACCGTCGGATTGTCCATGGTGTCTGACGCATGAGTGCCTCGAATCTGGCTGGTCTCA
TCTTCCAGCTCACCCGGCGTGAAGTCAGTGGCCGCTACAAGGGCTCAGTGCTCGGCTTGT
TCTGGTCCTTCGTCAATCCGCTGTTGATGCTCAGCGTGTACACGTTGTTCTTCTCGGTGA
TCCTGAAAGTTCGCTGGGGCGATCAGCCACAGCGTCAGGCGGATTTTGCGATCCTGTTGT
TCGTCGGCCTGATCCTCCATGGATTCATCGCCGAATGCATCAACCGCGCGCCGGGATTGA
TCACGGGAAACGTCAACTACGTCAAGAAGGTCGTGTTCCCGATCGGCATTCTGCCGATCG
TTTCCTGTTCATCGGCGCTGTTCCATTGGTTCATCAGTCTGAGCGTTCTGGCGCTTGCAC
TGGTGTTCGTCGGGAACGGTGTTCCGGTCACTTTTCCGTTGATTCTGGTAGTGATGGTCC
CCCTGGTGCTGTATGCGCTGGGCATCAGCTGGATACTGGCGTCTGTGGGCGTTTACCTGA
GGGACGTCAACCAGGTGGTGGGTGTTTTCTCGCAGATCCTGCTGTTCATTTCGCCAGTGT
TCTTCCCGGTCACCAAGATTCCCGAGTACATCCGCCCGCTCTTCCTGGCCAATCCGCTTA
CGACGATCATCGAGCAGGCCCGTGCCGTCGCGGTGTTCGGTCAGCTGCCGGACTGGTGGC
AGCTGGCGGGGCAGTTTGCTGCCGCGTCTGTGGTCTGCCTGCTGGGAATGGTCTGGTTCC
GTCGCACCAAGTGTGGATTCGCTGATGTCCTTTAAGAAGGAGCTTGCACGATGAGTCGCC
TGAAGCAATGGCTTCTTCGCCAGCGTTTCTTCTATGTGCTTATGGGGCTGAAGTACTACC
TCGGCAACAATGTCGTTGCCCGCTTTCCGATCGAATGTGTTCGCCGGTTCTATCTGACCC
GCGTGCTCAAGGTGGCGATCGGCAAGGACACGCACGTCAGCATGCGCTGGTTCGTCACCG
GTTATCCGGTGCGCGCGCACGTCAGCATCGGTGACAACTGCGTGATCAACCGGGAGGTGT
ATCTGGATGGCCGGGTAGGCGTGGTTGTTGGAAACAACGTCAATGTTTCCTTCCAGACCT
GCATCCTCAGCCTGCACCATGACCACAACGCACCGACCTTTCCCGCGATTGGCGGCGTGG
TCACCATCCAGGACCATGCCTGGATCGGTGCCCGCGCCACCTTGTTGCCGGGCGTGACCA
TCGGCGAAGGTGCCGTGGTTGCGGCGGGTGCGGTCGTGGCACGCGACGTGGCACCGTATG
AGGTGGTGGGTGGCGTACCCGCCCGAAAGATCGGTGAACGCAACCGGGATATCCAGTACC
TCACCAGGTTCTCACCGTATTTTGATTCGGATATCTTCGATGAAACCGCAGGTTAAGAAA
CAAGTCCTCGTGTTCATGCTGGCGCCTTCGCTGCCGGCGGTGACGGGGGGCGACATCTAT
GCGGTGAACGCAGTTCTGCCGTTCGCCGAGGAGATCGACTACCACCTGTTCTGCTACGTC
GGCGGCGACGCCGACCGACGCAAAGTCGAGCAGCATCGCGCGCTCTACGACAAAGTGTTC
CGGTCGGTCCATCTCGAGCCTCGTCCGAAGATGCCGTTCGAGCTGCCCAAGGTGCAGCGA
GCCCTGTCGATGGCGCGGCAGGCACTGCAGGGTCTGCCTTTCATCGATGCCAGCTACTAC
AGCCGCAGTGCCGTTGCGGCTGCACGTCGCATCGTCCGGGAACAGGGCATCGATGCGATC
GAGGTCAACTCGACCCATCTGGCGTTCTTCCGTCGATTCTTGCCACAGGTGCCGGGCATC
TTGCTGAGCCACAACATCGAAGCTGACATTTTTCCGTTCTGGATGCCGGCAGGCCTGACC
GGATGGAAGCTGCGTTTCATGGAATGGGTTGCCAGCCGAAGCCGGCGAGCCGCGAAGGCT
GTCGAGATCGACAATGCCTTCGGGTTCTCGGCGATGACCTTCATCTCTCGCCATGACATG
TCGCGGGTTACCGACAAGGTCCCGCGCTACCTCATGCCGCTGCACTTTCCGTTGGGTACC
ACGCGTTTTGAAGACAAGCCGGATGATGTCTTCCACGTACTGTGGATGGGAGGCTTTGGC
TGGTACCCGAATGCGGAGGCGGTGACCTGGTTTGCCGAGAAGATCCATCCGCTGCTGGCA
GGCCAGTTGCAGGAGCGGAAGATTGTTCTGCACTTCTGCGGCGGCAATCCTCCCGAGGCG
CTGCAGGCATTGCATGACGGGCGCAACGTTCTCGTGCATGGCTTCGTCGACGACCTGCAA
TCGCTGCTGGACAAAGCGCATCTGCTGATGGTGCCACTGCTGTCCGGCGGCGGCATCCGC
GTCAAGATCGTCGAGGCGATGTCTGCCGGCATCCCGGTACTCAGCACCAGCAAGGGGTGC
GAGGGCATCGGCGCGACCGACGGCGTGGACATCCTGGTGCGTGATGACGCAGAAGGGTTT
GCCCGTACATTGCTGGAATGCGCGCAGGACCGAGCGCGACTGGCAGCTCTGTCGGCGGCA
GGGCAGGATCTCATGGCGCGCGAGTATTCACAGCAGGCAAGCCTGGACGCCAAGCGAGCC
GCCTATCGGCATGCGGGGGTGATGTGATGCAGGCAGCAGATACGCCGTTGACGGCTGCGC
CGGTGGTTTCGGTACGTGGTGTCGGCAAGGTCTTCCGCATTTTCGACCGTCCGGCGCAGC
GCCTGTTGCAGCCGGCAGCAAACCGGCTCCGGCGCCTGGTGGGCATGCAGCCGCAGCCGG
CGCGCGTGTTCCATGCGTTGGACGACATCAACTTCGACATCGCGCCGGGCGAAACTGTTG
GAATCATCGGCCGCAATGGCAGCGGCAAGTCGACGCTGCTGCAGATCCTGGTCGGTACGT
TGCAGGCCAATACCGGCAGCGTGACCGTCAACGGGCGGGTATCGGCGCTGCTGGAACTGG
GCGCTGGTTTCAACCCGGAATTCAGCGGGCGCGACAACGTCTACCTGGCAGGTGCCATCA
TCGGCCTGGGTTCGGCGGACATGACCCGCCTCATGCCTGAAATTGAAAAATTCGCCGATA
TCGGTGAATTCATCGACCAGCCTGTCAAGACCTACTCTTCGGGCATGTTCGTACGGCTCG
CGTTCGCCGTGGCGATCCACGTGTCACCCGATATCCTGGTTGTGGATGAAGCGTTGGCAG
TGGGCGACACCGCCTTCCAGACCAAGTGCCTTACCCGCATTCGCAAGATGCAGTCTGAAG
GCGTCAGCATCATCCTGGTTACCCACTCCACCAATACCCTGCTGGAATACTGCGACCGGG
GCATCTACCTGCGTCGCGGACGGGTCGTGCTGGACGGACCGTGCCGCGAGGTTGTCAAGA
AGTATGCCGACGACCTGGTGGACGAAGAAGGCGGAGCCGTGATCTATGCGGACGAGGCCC
TTGCCAGCTTGCAGGACGATGGCCTGCCTGCAGACGCTGCGGCATTGCCGGCAAGCGAAA
TCACCGGCGTGGAGATTCTCGACCTGCAGGGGCAGCCAAGGACGACGTTCGGCCATGGCG
AACAAGTACTGGTGAAGGTCGCCATCCATGTACGCCGGCGTATCGAGCAGCCCTGCTATG
GAATTCAGTTGAAGAGCGTGGATGACATCGCCCTGTGGGCTGGCACCACCCAGAACATGA
GCCTTTCGCCGCTGCCGACGGAACCGGGCGATTATGTTTTCGACTGGCAGTTGACGTTGA
ATGTCACCGGCAACCGCTATGTGCTGGCACTGGGCATCGGTGACCTCGACACCGGCGAGT
ACCACCGTCACTCACGCGTGCCCTACGCGGGCCATGTGGATGTATTGCCTCAGCCCCATT
CCGGTCATGGCTGGCTTGCTCCCGCCCCTCGCTTCACCGCACCAGTGAGAACTGCATGAT
GACGCACTCCAAGCCAGTATTCAGGGCCCTGGTCGTGGGTTTCTATGGGGCACCCAACGT
GGGCGACGAGGTGCTGCTGGACCTGCTGGTCCGTCGCATCCGCGAACTGGGCGGCGAGCC
GGTGGTTGCCAGCATCGATCCCTCGTTGACCCGCCGCATGCATGGTGTGGATGCCGTGCA
GTTTGCCAATGTCGGGGACATCGCTCGTGCATTGATGCATTGCGACGTACTGGTGATGGG
GGGCGGCGGCATCTTCCAGGACCATCATCCCTTCAACCTCGATGCGGTGTACCTCCCTTA
TGCGAACGACATTTCCGGCTATGCAAGGCCGATGCTGCTCGCGCGGCAACTGGGAGTGCC
GACAATCGTATGGGGGCAGGGGGTTGGGCCGCTGAGTTCAGAGGGCGCACGCACCCTGGT
GCGCGAGTTGTTCCAGCATGCGGCCGCCGTATCCGTGCGGGATGAATCATCCAAGGCACT
GCTGCGCCAGATCGGCGTGGATCGGGATATCCTCGTTGCCGCCGATCCGGGATGGTTGTT
CCGCCGCTATCACCCATTGCCGGCGCAACAGGCCGCGCACGATGCAGGCCAGCCGCAGAA
CAAGGTACTGGCGGTGGTGGTGCGTGAATGGGACAAGGGGCAGTGGAAAACGTCCCTGGT
GGAGGCGTTGCGCACTGCAGTTCCTGCAGGATGGCGGATCCAATGGGTGGCGTTCCAGGC
CCATACCGAAGGCAGTGGTGCGACGTCCGACCTGCCCTTGATCGAATCGCTGCGCCAGCA
GCTACCCGGGCGCAGCAATGATGAACTGATCGCACCGGCAACAACGGATGCGACCTGGCA
GACAATCGCCAGCGCTGACGCGGTGCTGTCCATGCGCCTGCATGCCAGCATCCTTGCCCT
GCTGGCGGGCAAGCCCACCGCAGGCCTTGAGTACGACGACAAGCTGTCGCATGCCCATGC
GATGGCTGGAATGCCGTCGATTCTGAGGCTGTCGACCGACGATGGCCCGGAGCGCTTCGT
GCAGGCGATCGAATCGCTGGTCACCGAAGCCTGGCGGCCGGATCCGCAGGTGGTGGACAG
CCTGGAAGTGTCCGCCAGCGCGCACCTGCAGCTGCTCGACGGCTGCTCCTCCCTGCCGCC
GGTGCCCCTTCGCTTCGACGCAACCTCCACAGACTGGTTGTCACTGTGGTTGCAACAGGC
ACTGGTCGAGCTTGAACAGACCCGGCAGCAGAGCCAACGCGCCCACGATCTACTGCTGTT
CCGGGACCATCAGCTTGCCGAGCAGACGACGCAGAACACAAACCTGACGCAGCAACTTGT
CGAGAAGCAAAAGAAGATGAATGAAGACATGGTCCGCCTGGATGCGGCTCAAGGCCAGCT
GCAGGAGAATGCGCAGGCATTGCAGCAGATCAGGCAGGAAAGTGCGCAGGCACTGGAGCA
GATCAAGGAGGAAAGTGCGCAGGCACTGCAGCAGGTCAAGGAGGAAAGTGCGCAGATGCT
GCAGCAGATCCAGCAGCAGTTGGCTGGCAAGCAGGCCTATATTGATGACAAGGAGGTCTA
CATTGCGATCCTGCTGCAGCAAATCGAACAGGTGCAGGCCGAGCTGGCGCGCAGCCGTCA
GGAGACCGCAGATGCGCTGAATCTCTGGCGTCGCCTGCGTAGGTTCCTGCAGTTGCTTCG
CCGCGACCTGGTGCGCCTGCTGGCCGCCCCCTTCAAGTTGGCTTCGGTCTGGAGGCGGCA
CGGGTTGAAGGTCGCACTGCAACAGATCCCGCGACGCATGAAGACGCTGGGTGTTCCTCA
GACCGCTGCCACGCAACAGATGGCGGAACCGCCACCGCCGATGGTGCGACCGGTTCGCCG
CGAACGCCTGCTGGTGATCGCCAACACGTTGACCACCGACGGCTGGCCCAACCGGGCGAT
GCACTTCGCGAAGGCGGGCGATCGTGCCGGCTTCTTCGTGCGCATCACCGCGGTGGATGG
AAGTGCCTGGCCGGACGATGGCAGCGGCCTGCCGGCGCGTCTCGCTGTCGATGCGCACGC
CTGGCTGCAGGAAGTGCGTGCCGAGGGTACTCGCGTTCTGCTTGCCGATGCATCGCCGGA
GGCGCTGGGCCTGGCCCGGTCGGCACGTGAACGCGGTGCCGAAGTGATCGTCGACCTCGC
TGCACTCGGTGCGGATTCTCTCTCCGCGGAACTGCGCGTCCTTACTGATCGCGTTGTCAC
CGGAACCCCGGAGCAGAAGGTCGATGGCCTGCCGTCGCGCTTCCTGGGCGCGGCTGGAGA
CAATGAAATCTTCGACTCCTACCGCAGTCATGGGCTGCCGCAGGCATATGAGGACGGGCG
ACAACATGTCCTGTTCGTTGTCCTCGGCGGAGACGGCGACGCCTGGCTTGATGCCGCGCT
GAAGGCGTCCCCCGATCTCGTTTTCCATGTCACGGGAATGAACGTGGATGGCCGCGACAG
CCGCCAGGTACGTGCCCTCGATTGGTCGTGGCAGCCGCAGCAGATGGCTCCGCTGATCGC
CGGCGCGCATGCGGTTGTCATCGTCGGCGGGGCCGGGGACCGCACGCGCCTTGCCGACCT
GTCAATGGCGGCGCTGCTGCTGGAGAAGCCGGTGTTTGTCGATGCGCTGCCGTCATTCGC
ACCGTCGCCCAACCTGCATCGGGTGGATGCCGCGCAGCTGTCCGCACAGCTGGCCGGCGC
CACTGCGTCGGAAGACTACGCATTCATCGCCCGCCACGCCTGGCTGGGCCATGTCGAGCA
GTTGATGCAACCGGAGTATCCGCTGTCGGTAAGCGTGGTTGTGCTGATCCACAACAACCG
CCGCATCATTGAGCGCTGCGTGAGCACGTTGCTGGAGCACGCCGGGGAATGGCTGCAGGA
AATCGTGGTTGTCGATAACCAGTCCAGCGATGGCGGCGCCGAACTGGTTGAATCGCTGTA
CGCAGGGCATGCCAAGGTGAAGCTTGTGCGCAACAGTGAGAATGGATGCTCCTCGGGTCG
CAACCTGGGCGTCAAGCATTCCACCGGCCGTTATATTGCATTCTTCGACTCCGACCAGTG
GTTGACCTCTCCGTCCTGCTTCAGTGAAGCCGTGAACATCCTGGCGGCCAACCCCGGTGT
CGGCACCATCGGCTGGAATGCAGGATGGTTCGACGCCACGCGTGATGACCTGGGTGGACC
CATCTCCGACTACCTTCCCAATCGCGGCATGAACAACGAGGCCCGCATCAAGGGATACCG
CGATGACGTGGGTTTCCTGGGGACCAGCTGCATGTTCATTGCCCGTGACCTGTTCGAGCG
TCTGGAAGGCTTCGATGTGTTCTACGACCCTACGTGCTTCGAAGACACGGACATCTGCTT
CCAGGTGAAGAAGGCTGGTTATTCGGTGGCGTTCCGTGACCTGGCCGGTGTCCGTCACCA
GCCGCACCAGACTACCGGCGCCAGCGAGGGCAGCGAGCGCTACAAGCAGCTGTTCAACCG
CAACGCAGCCTACTTCCGCGACAAGTGGAAGGGGTATCCGGAGTTCTTCGTGGACCTCAA
GTCCTGGCATTGAGCATGCGTCGCTGGTTGGCACCGCTTTCCAGGGCCAGGCACCATGTG
CTGGAAGCACTGCTGGCGGTTGTTCCACAGCTCTACAGCCGCTGGTTCGATCGCAGTCGA
TCTCCCAAACCAGCGACCGAACAGCGCGCGGCCTCTGTACAAGGCGGGCGTCGCGCTGTT
CTGCTGGTGGACCACGACTTTCCCGAGATCGACCGTGATGCGGGCTCGCGAGCGATTCTG
TCGTTCGCCAAGCTCGTGGATGAGGCCGGATTCGAGCTTGTGTTCTGGGCAGCATCGACC
ACGCCATCTGCTGCGGGAAGAGCGGCGCTGCATCGTGCCGGTATCCATGCCTGCTGTCGC
GGCGAAACGGGGTCGCTGGAAGAATGGTTGCGCGGTCCCGGTCGTGCCTGGAACCTGGCT
GGCGCCGTACTGAGTCGACCCTTGATCGCCGCCATGTATCTGCCGGTCATACGTCGCAAT
CTGCCTGGCCCCTGCATCTACTACGGTCATGACATCCATTTCCGCCGCCTGCAGGCGATG
CGGCGCATCGACGCAATCTCGGGCCGGGGCCTGCTCTGGCAGCGGTGGGTGATGAGCAGG
GTCGAGCGACGCTTGTGGCAGTACGCTGATGTGGTGCTCTATCCCTCCCAGGAGGAAGCA
GACGAGGTAAATGCATTCCGTCGTGCGCGCGCACTGGCCGGTAATGCCGAAATGTTCCCG
CTGTGGACTCTGGATGGTGGCGTCTGCGTTGGGGCGCCTGGTGGTCGGCAAGGACTTCTG
TTTGTTGGCAGCTACGCACACGCGCCGAATGTGGATGGCCTGGATTGGTTCCTGCGGGAA
GTGCAGCCCAAGCTGAAGCTGCACGCGGAACAACGCACGCTGACCATCGTGGGTTCCGGT
ATGGAGGCTTACGTGCCGCCGCCGTCCACGACGCAGGTCCGCATTCTGGGGCGCGTTGAC
GATGCAACCCTGGATGCGTGCTATGGCCACGCCCGCGTAGTGATCGCACCGCTGCGTTTC
GGCGGGGGAGTCAAGGGCAAGGTTCTCGAAGCGATCGGCAAGGGAGTTCCCTGCGTGATG
TCGACCGCTGGTGCCCAGGGACTGGATGGTCTGGAAGCCTTCCTGCCCGTCAGCGATGAT
CCGCAGGTGATCATTTCCGCCATCCAGCAGCTGGTAGAGGATGACGCTGCCTGGGTGGCG
GCAGCGTCAGGGGCATCAGCTTATCTTCGCCAACGTTACGACGCCGGACGGTTCCGCGAG
CGCCTGCGGCAGGTGCTGGGTGCGTGAGTTGGTCGCGGTGATCAAGTGGTTGGGGGAAAC
AGTCTCACCCGCGCTCACAAGCTGCTGCGTCCAACTGAGGCTACAGGCGGCGCCACCAGG
TCGATCAGGTATCCGCGTGCACCCGTTTCGAGCCGGAGTGCGCCCCAGCGAGACAAACAG
GCCTGCATGATCTGATGGCTGCATGGGGAGCGATGATCGCCCCCCGTGCACCATGTGGAC
AAACTGCCGCTTACAGCGCCTTTTCCAGCTCCGGCAGGATCGCAAACAGATCGCCCACCA
GACCGATATCGGCGATCTCGAAGATCGGCGAATCCGGATCCTTGTTGATCGCGACGATCG
TGCCGGCATCCTTGATGCCGGTCAGGTGCTGGATGGCGCCACTGATGCCGACGGCCACGT
AAAGTTCCGGGGCGATGATCTTGCCGGTCTGGCCGACCTGCAGGTCGCTGGGCACGTAGC
CGGCATCAACCGCAGCGCGCGAGGCACCGACGGCGGCACCGAGCTTGTCGGCCAGCTGGA
AGATGACCTTGAAGTTCTCTTCCGAACCGACACCACGGCCACCGGAGACCACGCGCTTGG
CGCTCTGCAGGTCCGGGCGGTCGCTGGCACCAGCGGCGAGGCCGACGAAGCGGGTGTGGG
TCGGCAGGGCAGCATCGACGCTGGCCGCCTCGATGGTCGCGCTGCCGCCCTGGGCGGCTT
CCGGCCACGAGGCGGCACGCACGGTGGCGACCACGATCTGGTCGGCCGGGGCTTCCACGG
TGATGATCGCGTTGCCGGCGTAGATCGGGCGCTTGAAGGTGTGGCTGCCTTCAACGCTCA
TCAGGTCGGAAACCTGGTTGACGCCCAGCAGGGCGGCCACGCACGGCATCAGGTCCTTGC
CGAAGGTGGTCGACGGGCCGAACACGTGGGTGTAACCCTTGGCCAGCTGCGCGATCTGCG
GTGCCAGCACCTGGGCGATGGCCTGCGCGTTGGCAGCGTTGGCCACGGTCAGGACCTTGG
CGACGCCAGCGATCTTCGCGGCCTCGGCAGCCACGGCAGCCGGATCGGCGGCCAGCACCA
GCACGTCGATGCTGGCGCCGCTGATGGCGGCAGCAGCGCTGACGGTCTTGGCGGTGGCGG
CGTTGAGCTTGCCGTCGTGGTGCTCGGCGATGACGAGAATCCTGCTCATTACAGCAACCC
CTTCTGCTTGAGTGCGGCAACCAGTTCGGCCGCGTCCTTGACCATCACACCCTTGCTGCG
CTTGGACGGCGCGGCGTACTGGGTGGTCTTGAAGGTGTCGGCGGCTTCAACGCCGAGGTC
GGCCAGCTGCAGGGTCTCCAGCGGCTTGGCCTTGGCCTTCATGATGTCCGGCAGCTTGAT
GAAGCGCGGCTCGTTCAGGCGCAGGTCGGTGGTGACCACGGCTGGCAGATCGACTTCCAG
CGTTTCCAGGCCGGCGTCGACTTCGCGGGTCACCGTGGCCTTGCCGTCGGCAATGTCCAG
CTTGCTGGCGAAGGTCGCCTGCGGGCGCCCCCACAGCGTGGCCAGCATCTGGCCGGTCTG
GTTGGCGTCGTCGTCGATGGCCTGCTTGCCCAGGATCACCAGGTCCGGCTGTTCCTTCTC
GATCAGCTTGAGCAGGGTGCGCGCGGCGGTCAGCGGCTGGATGGCCTGGTCGGTGATCAC
ATGGACGGCGCGGTTGGCGCCCATGGCCAGGCCGTTGCGCAGGTGCGCCTGGGCATCGGC
CGGGGCGATGGTGGCGACCACGACTTCGCTGGCGATGCCCTTGTCGCGCAGGCGCAGGGC
CTCTTCCAGGGCGATTTCATCGAAGGGGTTGGGGGACAGCTTGACGCCGTCGGTGACCAC
GCCGGAACCGTCCGGCTTGACCTGAATGCGGACGTTGTAGTCCACCACGCGCTTGTACGC
GACGAGGATTTTCATCTGGTACGGGGTCCTTGTAGTGCCGGCCGCTGGCCGGCTCACATT
TGCTGGGGGGGAACATCCGGTTCTTCAACAGCAACCGGTTCGGGGGTGGGACCCCGATTC
TAGCTGGCTTGGGGTGACCATGCGAATGCGTATGGTCCGGCCGCGGTCAAGGCTGCATTT
CCCCCCGACAGAACTTCACCAGCGCAATCCATGTGCCCAGCTCCTCGCGCCCATCACAGT
CAAGCTTATCCAGACTGACCCCCTGATAATCGATTGAGTCCATATGAAGAACCTCCCGGG
CGTGGTAAATGGCGGGGAATCCCATGAAGGCGGGTGCACGGACTACAACGCTCTCGCCGC
GGAGATGACGATGAATGATCTGGCGGTCGACGGCGACGCCTCCTTCAATCGACGCGCGAT
TGATGTAGCTGCCCGCGCCCATCAGGACCATCGCGCCGTTGACAACAAGAATGAATGCAC
CGGCAACCGCCACTCCCCGCGCCCAAGAGGGACCGGTCCGTATGCCGGCCAGTAGTGCGA
CAACCAGGGCGAACTGGAGGAACGGTACATAACGTGCCCACCAAGGAGCGGCGTGGATCA
GGGTCAGTACCAGCAAGAAGCCGATGCATGCATGCAACTTCCATGTAGGATCACGCCAAC
CGTTCATCCGGTAGGCCCGCACGGCTGCGGCAACACCCGCCACTAATCCCAGCAGAGCCG
CCAATGAGAACAGCGGACCGAAGCCTGAATAGCGAGTATCAGGTACCCCGGACATGGCGA
TTTCACGAGAGCGGACACTCCCTGGAATCTTGAGTCCAGGCATGGCGAAATCGTTCGACA
CCTTCGAGAACAGCGAGGTCAGCAGCGCTTGGGGGCGTGATTGATCAAGCATTGCCTGCT
CAGCCTGCCCCGCCAGGATCTGATTGCCGGTGGTGACCGGATAGCCGATCGGAAGACCCG
AAACGACGTGATTGAGGTATGGGTGCGAAAGCGTGGTCAGGCCGATGGCGCCCCACAGCA
GCATTTCCCGGAACCGTGGGCGATAGACGAAAAGGAAGGGAACCGCCAAGAGCGCACCAT
AGAGGGCGCCGGTGAACTTCAGGCCGGCCAGCAAAATCAGGCTGCACCAGACTGTGATCC
TGTTTGCCGCACCTCGTTCTTGATCCAGCAACGCGAGCATGATCAAAACGAACAGTGCGT
AGGTGATGCCATCGACATAATTTGTCGTAATCTGCGCCAGCAGCGGTTGGCAGAGCACCA
CGCATACCGCCAGTATGGCGCTTGCCGCGTCTCGTCCGATCCACTGTCTGAACACGGAAA
ATGAACGGAAGAAGATCGCGACGGCCATCATGGTGCCGATCGCCTTGGTCGACTCCCACC
CGAAGCCATAGTCCATCAGCGCGGCACCAAAAAGCCACGAGATATTAGGGTAGTGGCTGA
TCCAGGAAGCAGCTATGTTGCTGCTCCACACCGTGTCGCTGTATTCCAAGGCGGACTGCG
TCTTGAGCCAGTCGGAAAACTCCGGGAATCGCCAAGGATTCCAGCCGTCATGCAGCGCAA
CAAGCGCGACCTTGTGGTACATGTTCCCGTCCCAGGTTGGGTCGGGCAGCCAGTTGGAGA
CAAGTGCGGTGGCAACAAGCAGGGCAACCGTTGCAGCCAAAGCCGCTATCCAGCGCCGAT
CAGAGGCGTAGAACCACAGCAGAGCGAAAACCGCAGCGGGAAGGAGGAAAACCATGACGG
GGACATCACAGTAGGAGGCAGCTGCCTTGGCAGCTGACACCGTCACGATTACGCCGGCGA
CACTGGCTGCGAATGTGCTTGAATCGATACGTGCAATGCGACCAGTCAGGGCAGTCTTGT
CGTTGAGTTGCATGGCTGAAGGTGTCCTTGACTTGATTTTCTGCGCCGCGCAGGGCCTTG
TGGCGGAAGTAGTAGCCGGAATGGCACTTCTTCTTCGGTGAAGCCACGGCCCGGCCGAGT
TCAGGCGCGTACGTTGGGGTGCTGGAAAATCAGCTGCCCTTGGTGACGAGAAAAACACCA
AGACAGATCAAGCCCACGCCCAGGAGCTTCATGGCGCTGATGGGTTCCCGGAAGACAAAG
TACGCGGCAGCAACCACGATCACGTAACCGACGCTGTTGAAGGGGTAGGCGAAGCTGACC
TGTACCTTGGAAAGTACGTACATCCAGACCACGAGACTACCGGCGAAACAGACAAGTCCC
GAGAACACCCAAGGATTGATCACAATCTTCAGTGCGCTGGAGAACAGTGCCAATCCGCCT
TCGTTCGTGGTCAATGCAACCTGCGGCATGCCTTGGCGGAGCAGCAATTGCGCAGCTGCG
TTCAGTGCCACAGACAGCAGGATCGTGGGTATGTAGGTGAAGTACATGCATAGACTCCGA
CGAATGCCCAGTGTATGACCGGGGTTCCAGCATCCGGATGTGGGGGTTACCAGGCGACCG
TAGCCACGCCGATGATGATGATGGAGGCCAGTGCCACAATTCGGCTGACGCCGTCTCGCG
CAGCGAATACGATTGGATCGTCATGCATCTGGCCACGATGGGCAATGATCCATACACGAC
TTATCCAATAAAGCAGTACGGGACAAAGCAACCAGAGTATGCGTGGGTTGTGGTAGCGCT
CTAGGCTTTCGGGGCTGTTGATGTAGAGCGCGAACACAAGAATGCCGATGTACCCGGCCG
CTGCCCCCAGTGACTGGATCAATGACAGGTCGGCCACATCGTAGCCGCGGCCGACGACCT
TCTGCTTGCCGCTGTTCTTCATTGCCCCCAGTTCGGTGTAGCGCTTGAGCAGGGCCAAGC
TGAGGAAGATGAACATTGAGAACGCGAGCAGCCAGAACGATAGTTCGGTATCGATCGCGA
CCGCTCCGCCGATGATGCGGACGGTGTAGAGCCCCGCTAGCATTACCACATCGATCATGA
CGATGCGCTTGAGCACGAACGAGTAGCCCAATGTCATGACGTAGTAGATCGCAAGTACCA
GAGCGAAAGCCGGACTGGTCCACAACGCCAGACCGAAGCCCAGAACAGTGAGCGCGGGAG
CGGCAAGCAGGCCGTGCAGCAGGGGCAGGTTGCCTGCTGCAAACGGACGCTTGCGCTTTC
GTGCATGTTGTCGATCCGGGGCCAGGTCAAGCAGGTCATTGAGTAGATAGACGCCGGAAG
CACAAAGCCCAAATGCGATGAACGCCAGAAATGCATCGATCACCGAATGCAATTCGAAGA
GTCGATGTGCGGTGAGCAGAGGAACCAGTACCAGCAGATTCTTCGCCCATTGGTAGAGCC
GCAGTGCCTTGATCCAGGTGCGCAGTCCGCCGCCGTGGGCAGTCCAGTGCGCGTGGACCC
GCGTCCGCTGGCCGGCCGCTGCAGCAAGCGCGGCCCCTGCATTTACAACGTAGGCGCCAC
CGGCGTGCTTCCACACCTTCAGATCGACGTTGGCGTTGCCCATATAGTCGTACTGTCCAG
GCCGGAATCGGGCATTGAGCGCTTCGGCCTTGTGGTCGCCGGCCAGATTGCGGGTGCCGT
CGCTTGCCATTACCTCATCGAACACACCCAGGTGGTCCGCAATGGCATCGACCAGGCGCC
GATCCGACGCGGAGCAAAGCACACGCGGTCGCTGCTCGGTCGTCCGCAGCAATTCAAGCA
CGCGGTCATCATAGGGCAGATGTTCGATGGCCAGGCTGACCCGCGATGCAATCTCGCTCT
TGAGTGCGGCCTTGCCTCGCAACAGCCACAGAGGCAGGAGGAAGATGTACAGTGGATTCT
GCGCCAGTAACGCCAGCAGGGATTCGTAGAGCAGATCCGATCGCAGCAGAGTGCCATCCA
GATCCACGCAGAGTGCGCGATGAGTTCGTTGCATGCGGTCCAGCCAGAGTCCTTGTGTGC
TCGGCGCCGGGTCCGGTCGCCTCATGTTGGCGGCGATTATAGCTGTTGCTGCCACTGCCG
GAATCGCGGCAGTGGGCCACGGCAGCCTGTCGCACGATACCGTCTTCTAAGGGACCCGGT
CCGACAGGGACGCGGTCTCTGGCAGAATCCGGGCGGCACGTATACGCTGTGCTACGCGCT
CATTGGCCGCTTTGAACGGGTGCCTGAGCAGAATTCTGCGTGTATGCCATGTCGGCCGAG
GCGCTCCCCGCCGGTTATCGGGCCAAGGAGCTGCCAGTGTTGTTCAGGTTGACTTGGCAG
TGGCCATTGGTGGCGGCTCCAGCCCTGCATTGCCGACGGTAAACCAGCGTGCGGGTTCCA
GTCATGCCTTGACGTGCATTGGGGCGGTATCCTGTGTGTCCTGAGGCGCTGTTGCAAGCG
GTCGCGCGCCCCCCCCCCGAACCTGGAGAATGGATGGTGCCTACCTGGCTCGTCACCGGC
GGTGCCGGATTCATTGGCGGTAACTTCGTTCTCGAAGCGGTCGCCCGTGGCATCAAGGTC
GTCAATCTCGACGCACTGACCTACGCCGGCAACCTGAAGACCCTGGCCAGCCTGGACGGC
AACCCGCGGCATGTGTTCGTGCAGGGCGATATCGGCGACAGCGCGCTGGTCGCCCGCCTG
CTGACCGAGCACCAGCCCGATGCAGTGCTGAACTTCGCCGCCGAAAGCCACGTGGACCGC
TCCATCGACGGCCCAGGCGCCTTCATCCAGACCAATGTGGTGGGCACCCTGGGTTTGCTT
GAAGCGGTACGCGACTACTGGAAGGCGCTGCCGGCCGGACAAGGGGCGGCCTTCCGCTTC
CTGCATGTGTCCACCGATGAGGTGTATGGCACCCTGGGCGAGACCGGCAGGTTCAGCGAA
ACCACCCCGTACGCCCCGAATTCGCCGTACTCGGCGTCGAAGGCCGCTTCGGACCACCTG
GTGCGTGCGTTCCACCACACCTACGGGCTGCCGGTGCTGACCACCAACTGCTCCAACAAC
TACGGCCCGTATCACTTCCCCGAGAAGCTGATCCCGCTGGTGATCGCCAAGGCGCTGGCT
GGCGAACCGCTGCCGGTGTACGGCGATGGCAAGCAGGTGCGCGACTGGCTGTTCGTGTCA
GACCACTGCGAAGCGATCCGCACCGTGCTGGCCAAGGGCCAGGTCGGCGAGACCTACAAC
GTCGGCGGCAACTCGGAAAAGCAGAACATCGAAGTGGTGCAGGCGATCTGCGCACTGCTG
GACCAGCGCCGTCCGCGCGAGGACGGCAAGCCGCGCAGCAGCCAGATCACCTATGTCACC
GACCGTCCTGGCCATGACCGCCGCTATGCGATCGATGCTTCCAAGCTGAAGAACGAGCTG
GGCTGGGAACCGGCCTACACCTTCGAGCAGGGCATCACCTTCACCGTCGACTGGTACCTG
GACAACCAGGACTGGGTCAACGGCGTGCTCGACGGCAGCTACCGCCTGCAGCGCATTGGC
ACCACGGACTGAACCCAGGAGACACCATGACCCAGCGCAAGGGCATCATCCTCGCCGGTG
GCTCCGGCACCCGCCTATATCCAATCACCAAGGGTGTCAGCAAGCAGCTGCTGCCGGTGT
ACGACAAGCCGATGATCTACTACCCGCTCAGCGTACTGATGCTGGCGGGCATCCGCGAAG
TGCTGATCATCAACACCCCGCACGAGCAGGCGCTGTTCCAGCAGTTGCTGGGCGACGGTT
CGCAGTGGGGAATGGACATCCAGTACGCGGTGCAGCCGAGCCCAGATGGCCTGGCCCAGG
CCTACCTGATCGGCCGCGACTTCGTCGCCGGCAAGCCGAGCTGCCTGGTGCTGGGCGACA
ACATCTTCCACGGCCACGGCCTGCGCGAGGTGCTCAAGCGTGCTGACGAGCGCGTGCACG
GCTCGACCGTGTTCGGGTATTGGGTCAATGACCCGGAACGGTATGGCGTGGCCGAGTTCG
ACCAGGGCGGCAAGGTGATCGATCTGGTGGAGAAGCCGGAAAAGCCGCGCTCCAACTATG
CGGTGACCGGCCTGTACTTCTATGACGGCAAGGCCTGCGATTACGCGGCCGAATTGAAGC
CGTCACCGCGTGGCGAACTGGAGATCACCGATCTCAACAAGCGTTACCTGGCCGAAGGCG
ACCTGCACCTGGAGGCGCTCGGCCGTGGCTATGCGTGGCTGGATACCGGTACCCACCAGT
CGCTGCTGGAAGCATCCAACTTCATCGAGACGATCCAGACCCGTCAGGGCCTGCAGGTCT
GCTGTCCCGAGGAAATCGCGTTCGGCAAGGGCTGGATCGACGCTGGACAATTGGAAGCGC
TGGCCGCGCCGTTGATCAAGAACAGCTACGGTGAATACCTGCATAAGCTCGCCGTGCGTG
GAGTCGTTCCATGAAAGTGATTGAAACCCGGTTGCCCGGCTGCGTGGTGATCGAGCCGGC
GGTGTTCGGCGATGCCCGCGGTTATTTCTTCGAAACCTGGAATGCCGAGCGCTTCGCCGC
GCTGGGCCTGCCGGACCGTTTCGTGCAGAGCAACGTCTCCACCTCTGCGCAGGGCGTGCT
GCGCGGCCTGCATTACCAGTGGCCGCGGCCGCAGGGCAAGCTGGTCAGCGTGCTGGAAGG
CGAGGTCTACGACGTGGCCGTGGATATCCGCCGCGGTTCGCCGACCTTCGGCCAGTGGGA
AGCGGTGGTGCTGAGCGCGGAGAACAAGAAGCAGTTCTGGATTCCGGAGGGCTTCGCCCA
TGGCTTTGCCGTGTTGTCCGAGCGTGCGGTGTTCAGCTACCTGTGCACCGAGGTTTATCT
GAAGGACTTCGATGCAGGTGTCCGCTGGAACGACGCCGACATCGCGGTGGACTGGCCGGT
GAGCACACCAACGCTGTCGGCCAAGGACGAGAACGCGCCGTTCCTCAAGGACATTGCTGA
AGATCGCCTGCCGGTCTACGTGCCATGACCGTGCTGGTGTTCGGTGGCAACGGGCAGGTG
GGCCAGGAGTTGCTGCGCGCGCTGGCGCCGCTGGGGAAGGTGATTGCAACCACGCGCAGC
GGCCAACTGCCCGACGGAAGTACCTGTGAAACGGCCGATTTCGGCCAGCCCGACAGCCTG
CCGGCATTGCTGGACCGCGTGCAGCCATTGGTAGTGGTCAATGCGGCGGCTTACACCGCT
GTTGATCACGCCGAACAGGACGTCGATGCGGCCTTCGCCGCCAACGCGCAGGCACCGGGC
GTGATCGCGCGCTGGTGTGCGGCGCATGGCGTGCCGTTCGTGCATTACTCCACCGACTAC
GTGTTCGATGGACAGGGCAGCGCGCCCTACCGCGAGGACGAGCCGACCGCACCGCTCGGC
GTGTATGGCACCAGCAAGCGCGATGGCGAGGACGCGGTGCGTGCGGCCGGTGGCCGCCAT
CTGATCTTTCGCACGGCGTGGGTGTATGCCTCGCACGGCGCGAATTTCCTGCGCACAATG
CTGCGCGTGGGCGCCGAGCGCGATGCGTTGCGGGTGGTGGCGGACCAGATCGGTACACCG
ACGCCGGCCGCGTTGATCGCCGATGTCACCGCGCAGGCACTGCAGCATCCTGGGCAGTTG
TCGGGTACCTGGCACCTGACCGCCAGCGGCCAGACCAGCTGGCATGGCTTTGCCGAGGCC
ATATTTGCCGAGGCGTTGGCCAGCGGCGTGTTGGCCAAGGTGCCGACGGTCGAGGCGATT
CCCAGTTCCGAGTATCCGACCCCGGCTAGGCGCCCGGCCTGGTCGGTGCTGGACAACCGC
AAGCTTCAGCAGGATTTCCGCATCGTGCTGCCGGCCTGGCAGGACGGCCTGAAGCGGGTG
ATGGCGGAGATTGTTGCAGCTCAATAAGTGAGCGCCGGCATCCAGTCAATCACTTCCATC
TGCCATTCCTACACCGCTGCACTGGTTTCGACCCCGCGATGATCAGGAGCCGCTGGCCCG
GGACGGGGTGGCGGCAGTCCTGCCACCACGATTCCAGCTCAGCATCAGGCGTAGTAATGG
TTTTTCCATCAGGAAATGTGCAACCACACCCCATACCACTGATAGTGCGATAGCGAAAAG
TACTGCGCTCACGCCGCGAGGAGTATGCCAGAACCAATCGACCAACCAGATCGCAAGCGC
GTGGAAAAGATAGATGGAGTAGCTGGCGCTGCCAATGAGTTGGCAGATCCTGTTGGTCAC
TGCTTTGGATGATTCGAATGCCAGTGCACCAACAACCATCAAGGCACTCGGAACGCCCCA
TGCCAGAACGCCTTCTGGCTTGTAGTGGTTATGAACTGCGAACAGGATGACGGATAGTGC
CAGGTAAATGAATCCTTCCAGCTTCTTCGGCCGGTAGCCGTGCCTTATTGCCATGCCAAT
AAGCATGCCCGCAGCAAACTCCAAGATGATCTGGTGGAAGTAATAAACGCCAGTGATGGC
CGGTACGACATTCGTCAGCGAGCCCAAGGCGACAATCACACAGATTGTGAGCGCGGCCGC
GAGCCGCTTGGTGACCAGCAACGTGCCTAGAATCGCGTAGAAGAAGACCTCATAGTTCAG
CGTCCAACCAGGGTAGAGCAAAGGCATCTGGTAGCCCGGTGGCGGCGGGGCGAATATATA
CGACCGAACGATGTGCTCCGTCGACGGAGTCATGTACGGATATCGCGCATAGAAATAGGC
GATGGCCAAGGTAGTCGCGATCCAGTACATTGGAACTACGCGAATGAAGCGGCGCTTCAG
GAACTCCCAGGGCGATGCGTCGTTCCTCAGGGAGAGGTACATCACGACTCCGCTGATCAC
GAAGAACAGATCAACGCCCGCCGCACCAGCCCGGAAATTGAAAAAGGGATGCAGCGACAG
CGCATGGAACACGACCACGGCCACGGCTCCTACGCCTCTTAACGCCTGAAGCGACTGCAG
AGTGATCTTGTTGTCCATGGATAATGCGATTCCTAGATGGATCCGACGTCGATGAGGTCC
GGATCATAGGCGATACGCAGGGTGCTGAATAGTGGACTTCGTGGCAAGGAGCCTGACGCT
GGGGAATGCCAGGAAGTACTGGCATTTGCCTGTTTGGACCTGAGATTGGAGGGATTAACG
TCATCCCTCCCCAGCGGGAAGTGCATCAACACCGCGCCATCAGAATCCCCATGACCAGCT
TCCCGCCCTAGGCGTACCGTGTACTGCCGCTGGAGGACACTGGTGCCAGCGAGCGCCCGG
TGACTCACGCCGGGCGCGTTCAGATCCCCGAAGGAAAGGGCGCACTTTACATTTTTGTTT
CCCGAAGCATGGGCAAACCTCAGCTGCGCCCGTAGGTATCCTCGAAGCGCACGATGTCAT
CCTCGCCCAGATAGCTGCCGGACTGCACTTCGATCAGTTCCAGCGGCAGCTTGCCCGGGT
TGCGCAGGCGGTGGGTCACGCCCAGCGGAATATAGGTGCTCTGGTTCTCGCTGAGCAGGA
TCACCTCGTCACCACGGGTCACTTCAGCGGTGCCGCTGACCACGATCCAGTGTTCGGCGC
GATGGTGATGCATCTGCAGGCTCAGCGTGCCGCCGGGCTTGACCGTGATCCGCTTGACCT
GGAAGCGCTCGCCGTTGTCGATCGAATCGTAGGCACCCCACGGGCGATAGACCTTGCGGT
GCCAGGTGGCCTCGCTGCGGCCTTCGGCCTTCAGCTGCGCCACTACGGTCTTGACCTCCT
GCATGCGGTCGGCCTTGCCGACCAGCACCGCGTCGTCGGTTTCCACCACCACCACGTCAT
CCAGCCCGACCAGCGCCACCAGGCGCTGTGCGTAGGCATAGGTGTTGCGGCAGTCGATGG
CAATCACGTCGCCCTGGTGGGCGTTGCCATCGCCGTCCTGCTGCGAGACATCGCGCAGCG
CGGTCCACGAGCCGACATCGTTCCAGCCGGCATCCAGTGGAATCACCACGGCATCGGCGG
TCTTCTCCATCACCGCATAGTCGATCGAATCGGACGGAACGGCAGTGAAGGCCTCCTTGT
CCAGGCGGGTGAAATCGGCATCGCGACGCGCCTGCTGCCAGGCCTGGCGGCTGCCGGCGA
GCATGGCGGGCTGGAAGCGTTCCAGCTCCTGCAGGTAGCGCGAGGCCTTGAACAGGAACA
TGCCGCTGTTCCAGTAGTACTGGCCGCTGCTGACGTAGCGGGTGGCGGTGCCCAGGTCGG
GCTTCTCGACGAAGCGCTCGACCGCGCGCAGGCCCTGGCCATCGGCGGCCTTGATATAGC
CGTAGCCGGTTTCCGGGCCGGTCGGCACGATGCCGAAGGTCACCAGCTTTCCGGCTTCGG
CAGCAGCGGCGGCGGCCTGGACGGCGCTGCGGAATGCAGTCTCGTTGTTGATCACATGAT
CGGAGGGCAGCACCAGCAGCAGCGCGTCGCCGCCGTCGCGGGTGGCTTCCAGCGCGGCCA
CCGCGATCGCCGGTGCCGTGTTGCGGCCGACCGGCTCAAGGATGATCGCGGCTGGCTCGG
CGCCAACCTGCTGCAGCTGCTCGGCGGCAACAAAGCGGTGTTCCTCGTTGGCAATCACCA
ACGGGCCGCGCGCGGCAATCGGCGCCACCCGCTGCCAGGTGGCCTGCAGCATCGTCTGTT
CGCTGGCCAGCGGAAGGAACTGCTTGGGATAGGCTTCGCGCGAAAGCGGCCACAGACGGG
TACCGGAGCCACCGGACAGGATGACAGGCTGGATAGTGCTCATGGCCTTCCTTTGATTAT
TTCTGCAGCAGGGAGGAAATCTCGTCGGTACGCGCCTGCATCAATGCAGCGTCTCCCCGC
GATTCCACATTCAGGCGCAGCAGCGGTTCAGTGTTGGAGCTGCGCAGGTTGAAGCGCCAG
TCGCCGAAATCGGCGCTGACGCCATCGGTGTAGTCCAGCGCGGGCGACTGAGCGGCGAAG
TGTTCCATCACGCGTGTGACCGCAGCCTTGGCATCGGCAACCTTGAAGTTGATCTCACCG
CTGCAAGGGTAGGCGGCCATGCGGTCTTCAACCCAGTCGGCCAGCGAGCGGCCGCTTTCG
GAGACCAGCTGGGCGATCAGCAGCCACGGAATCATGCCCGAGTCGGCATACGCGAACTCG
CGGAAGTAGTGGTGGGCGCTCATCTCGCCGCCGTACACGGCATCCTCCGCGCGCATCTTT
TCCTTGATGAAGGCGTGGCCACTCTTGCACAGCACTGGCACGCCACCGGCCTGTTCGACC
ATCTCCACGGTGTTCCAGACCAGGCGGGGGTCATGCACGACCTTGCCACCCGGATGGTGG
GCGAGGATTGCCTTGGCCAGCAGGCCGACCAGGTAGTAGCCCTCGATGAAGCGGCCGTTG
TGGTCGAAGAAGAAACAGCGGTCGAAATCGCCATCCCACGCAATGCCGAAGTCCGCGCCA
TGTTCGCGCACGGCGTCGGCGGTGGCGGCGCGGTTTTCCGGCAACAGTGGATTGGGAATG
CCGTTGGGGAAGCTGCCGTCCGGTTCGTGGCAGATGCGGATGAACTCGAACGGCAGGTGC
GGTGCCAGCAGGTCGACGATGGCACCGGCGCCGCCGTTGCCGGCGTTGACAACGATCTGC
AGTGGCTTGAGCTTGCTGGTGTCAACGTAGCTCAGCAGGTGCTGGATGTAGGCGCTCTTG
TCATGCTGGGCGATCTGGCCGGCGCAAGGCGGCTGTGCCGCGGATGAATCGGCGGCGACC
GCATCGGAGATCGCGAACAGGCCGGTATCGGAGCTGATCGGCCGGGCGTTCTCCTTGACC
AGCTTCATGCCGTTGTAATCCATTGGATTGTGGCTGGCAGTGACCATCACCCCGCCGGCA
GCCCCCAGGTGATCGGTCTGGAAATAGACCTCCTCGGTGCCACACAGGCCGATGTCGATG
ACTTCGCGGCCGGCACCGCGCAGGCCGGCCGCCAGCGCGTCCTGCAGCGCGGGGCTGGTC
AGGCGGACGTCGTGGCCCAGCACCACCGGGCCCGGAGCGAGCTGTGCATTCAGGGCCGTG
CCGATCCGGCGTGCCAGGTCTTCGTTCAGTTCTTCCGGCACGCGGCCGCGGATGTCATAG
GCCTTGAAGGCGGGCAGGGGCATCGGTCAGATCCAATGTGAGCTTAGCCACTGATTGTAG
CCTTTGTCCTGTATGGGAATCGTTTCCATTCCGCAACTCCCGGTGATTGGCTGAGGGTAT
CGGGTACGCGGGGGCGCCCGTACCGCTTGGCAAGCGGGTAAACGGCCGCTGGCTGGGCGA
TCACGGCCAGGCCAGCCTGCGTCAAGTGGCCGGGAGCCAGCAGCAGCCCCAGGAGTTCCT
GCCACTGGCAGCCAAACGCGATCACGCCGTTGCTGGCGTACTTGACGTGGCGGAGCAGGA
CCGGCGGGCGATGGCCGGACGCGGACAGCTGCAGGGATGACGCAGGCTTGTGGCGCGGTT
GCTTCCCCCCGCCAGGAATTTCTGGCCGAGCATTTCACCCTGGCGACGCGCCTGTCGCCG
CATGGCTGCGTGCCGCGACATCTGACAGGCAGCGTTCACCCTTTTCCAGCGGCCACGCGT
CCGTCCCGCGAAGCAGGCCCTCTTCGTTGCAGGTCCGGGCCATCAGTGCGGGCGAGCCGA
GCGCCGCGCCCACCACCGGCAGGAGAAACCCCCATGCAACGCAGCCCTTGGCGATGCCTC
GGCAATGCTGCGGCGCATCCAGCTCTTTCGTTGCCTCCGGCTAGAATGCGGTCATCCTCA
ACGTGCAGGGCAGTAGAGCAATGCAGCAATCGACTTCCGGCGGAAAGCGCGGCAAGCGCT
TCGCCAGTGCGACGGAGGCCCTGCAGGGGGTGGTCGCCGATGGACAGACCCTGGCCGTGG
GCGGCTTTGGCCTGTGTGGCATTCCCGAGGCGCTGATCGCTGCGCTGCGCGACAGTGGCG
TCAAGGGCCTGACCGTGATCTCCAACAATGCCGGTGTCGATGGCTTCGGACTGGGCCAGC
TGCTGGAAACCCGGCAGATCAAGAAAATGATTTCGTCCTACGTGGGCGAGAACAAGGAAT
TCGAACGGCAGTTTCTGGCTGGTGAGCTGGAGCTGGAGTTCAACCCGCAGGGCACACTGG
CCGAGCGCCTGCGTGCCGGTGGTGCGGGTATTCCGGCATTCTTCACTGCCACCGGCTATG
GCACGGTGGTTGCCGAGGGCAAGGAAACCCGCGAGTTCGACGGTAAGCACTACGTGATGG
AGACGGCGCTGCGCGCCGATGTGGCACTGGTCAAGGCCTGGAAGGCCGACGAGGCCGGCA
ACCTGGTGTTCCGCAAGACCGCACGCAACTTCAACCCGGCCTGTGCGATGGCCGGCAAGG
TCTGCATCGTGGAAGTGGAGGAGGTGGTGCCGGTCGGTGCCATCGACCCGGACCAGGTGC
ACCTGCCAGGCATCTATGTGCACCGCATCGTGCACAACGCGCATCCTGAGAAGCGAATCG
AACAGCGCACCATCCGCGCGGAGGGCAACTGACATGGCGTGGACCCGTGACGAGATGGCG
GCACGCGCCGCCCAGGAGCTGATCGATGGCGCCTACGTGAACCTGGGCATCGGCCTGCCG
ACGCTGGTTGCCAATCACATTCCCGAAGGCGTGGATGTGTGGCTGCAGTCGGAGAACGGC
CTCCTCGGCATCGGCCCGTTCCCGACCGACGCTGAAGTCGACGCGGACCTGATCAATGCC
GGCAAGCAGACGGTTACGGCGCGTGCCGGTGCCAGCTACTTCGGCAGCCACGACAGCTTC
GCGATGATCCGCGGTGGCCATGTGAACCTGGCCATCCTTGGCGCCATGCAGGTCACCGAC
AAGGGTGACCTGGCCAACTGGATGGTGCCCGGCAAGATGGTCAAGGGCATGGGCGGGGCA
ATGGACCTGGTCGCCGGCGTGCAGCGCGTTGTGGTGCTGATGGAGCACACTGCCAAGAAC
GGCGAGCACAAGATCCTGGCCGAATGCACGCTGCCGTTGACCGGCGTGGGCGTGGTCGAC
CGCATCATCACCGATCTGGCGGTGTTCGACGTGACTGAAAAGGGCCTGTTGCTGGTGGAG
GCCGCGCCGGGTGTCAGCGATGAAGAGCTGAAGGAAAAGACCGGCGTCGCGTTCCGGCGT
TGAGGACAATGATGTTGCCGCGCAGCGCCAGCCTCAGGGTTGGCGTTGTGCGCCTCCGAC
GACGTAGCCGGCGTTGGCAACAAGGTCCGGCAGCAACTGCATGACCGGATCAAGTGCATT
GTCGTTGTCCAGCTCACTGGGATAGCAGTGCGCATCCAGCAGTGACCGCAACGCCGACGC
CCGCAGCCACATCGTGCCTGCTGTCTGCGGCGTAGGGGCGTCGGCCATCCCCAGCCGCGC
CGCCCAGCGGAGATGACGGCGTGAAACGGCGATGGCCTCCGGAGTGGATGCCGCGAACAT
GCCCAGCGCAGGTTGCTCATCGAACTGTTGAAGCACAGCGTCGAGATCGGCCGTTCCTGG
TAGCTGAGGTCTTGTCTCGCTGCTTCCGCGGAGGTCCAGCCAGCAGGCCAGCAACGATGG
ATCCGGACCAAAAGCCTCCAGGACCTGCACGATGCTGGACAGGGCATTGCCCGCATGGCC
GATGATATCGACCGCAGCGTCATGAGGGCGCTGCGCCATTGGAATGAAAACACGGTAGCT
CACGCCCAGGCCGCTGGCGGCCTCGCAAGCTGTAGCGATCAGCCCGGGATCATCAATGAG
AATCAGCAGGCAGGCCCGCAGGGGGCCGGCGGGCGAAGCCGGGGACAGCGCTTGGCGCGT
CGCGTCAAGCCAGGCATGCCCAAGCCGGGCATCCGGTTCCAGCACCGCGCCTTCGGCCCA
TTCGTTCCAGGCATTGATGAAGACCATGCGTTGGCGCGCAGGCGCCAGGGCCAGGCGTTC
ATGGATCGTGGTGCGCAACCAGTCGCGGTAGCCACGGGGTGAGGCGTGCAGGTACACGCG
GCCGCGGCCGGAACGACGCGCCTCGTTGTCCCAGCCCGGGTTCACGCCGGGATAGAGCGG
ATAATCCGGAAGCGGCCGCGCTGCGATTTCTGCAGCCAGTTCGCGCCAGTCGCGTACATC
GCCATTGAAGGCAGGATTGAGCAGCCACTGCTGTGCCGACAACGAGCGCGGGTTACTCAT
GTTCGGCGGGAATTCGACGGCGGCATCAAAGCCGATATCGCGCGGATCCGGTCGCTCGAA
GCCTTGGACGTAGGCCAGGTGGATCTCGCCCACGCCGTTGTCGCGGCACCAGCGGCGCCA
GCGCTCGGCAGTCGCCCGGGCGTCGGGCAGCAGGTTCGGGCGATAGACCAGCAGCATCGG
CCGACCCTCGACCTTCAATGCACGGCGGTCGCGCAGGTAGGGCGCGACATGTGCGATGAA
GGCCAGATCGTCCTCTGCGCTGTGCTGCTGGCCGATCAGGATGTCGTCGTCGCGGCCGTC
CCAGCGTCGTGCCCAGTTCTCGTTGGCCCAGCACAGGCAGAACGGCAGGTCGATGCTGTC
ATCGGCCAGCCATTGACGCAGCGGGTCCTCCATCAGGGTGCGGCCGCTGAACCAATAGTA
GTAGAAGCAGAATGCGCCGATGCCGTACTCCGCAGCCAAGCGTGCCTGGTCACGCATCAC
CTGCAGGTTGCGCAGGTCATAAAAGCCGAGGTCGGCCGGCAGGCGGGGTTGGATGTGACC
TTCGAACTGCGGCAGGGCGCGGGTGACGTTGCGCCACTCGGTAAAGCCCTTGCCCCACCA
GGCGTCGTTCTCCGGGAAGGTATGGAACTGCGGCAGGTAGAAAGCGACCAGCGTCGCCGG
CATGGGTGACGGCAATGCTCCCTCACGCCATGGCACGTGGCCGATCGCCGGTTCATCGGC
ACGCCAGCGCAGCTGGGCACTGGCGCGCGCGCCCCCCTCATCCTGCTGCCCCTTGGGGGG
CGGCGGCACCCAGTCGCCATGCCGTGCCAACAGCCGGGTGCGCAACCGGTCGCGCTGCGC
CTGCGGCAACGGCAAGGCCCGGAACACGGCGCGCAGCAACGGGAACAGCGACTGGCGCAG
GCTCATCGGGCGAGGCCTCGCGACAGCGGGCGGTAGGACGGAATCAGCATCTGGGCAACG
GTCATGGCGCCATTTTCGGTGCTGGCGGCCATGACGGCAAACGGCGGCGTGCTAGCGTGT
GACCATGCTGTTCCCCCACGACCTGCCCGATGCCGATGTCCTGCACCTGCCGGGATGGCT
GGCTGCGGCCGAGGCCGACCAGCTCCTGTATTCGCTGCAGGCCGAAGTGCCCTGGGAAAC
CCATCGCATCCGCATGTTCGGCAACTGGGTGGACTCGCCGCGGCTGAGCTGCTGGATCGG
CGACCCGCAGGCCCGCTATCGCTATTCCGGTGCCGAGTTCGTGCCGCGCCCCTGGCCGCC
GGTGTTGCAGGCCATGCGCGGGCGCCTGGAAGCCGAAGGCCACGGCCGCTTCAACAGCGT
GCTGCTGAACCGCTACCGCGGTGGCGGTGACTACATGGGCTGGCACAGCGATGACGAGCC
GGAGCTGGGTCCGGCCCCGGTGATCGCTTCGCTGAGCCTGGGCGCGGCGCGCCGATTCCT
GCTGCGACGCCGCGAGGACCCGGCACGCAAGGCTGAATTCGTGCTGGGCCACGGCGACCT
GCTGCTGATGGCCGGACAGACCCAGCGCTTCTACCAGCACGCGCTGCCGAAAATGGCGCG
GGTGCACGGCGAGCGGATCAACCTGACCTTCCGTTGGATTTCGCCGCGTTGACGAAGAAG
GGGTCAGATCCCTTTCCGGCCGGAAAGGGACCTGACCCCGTAACCACATGCCCGGCGAAT
GCTGCGATCAGCGCGCAACGGTCGGCTGGTCGGCCTGCCCGCTCTGCAGCGTCCAGCCCA
CCACGTCCTGCGCCAGCTGCTGCAGGCCACGCTCGAACGCGGCGGTCACCGCCGGTACGT
CGGTGCTGCCGACCGGCTGCGCCTGGCGGAAGGTGCGGTCAGCGACCACACGCTGGTCGG
CGACATGGATCAGCTTGGCGTTGACCTCGATCACCACGGTGGGCGTGGCCTGGCCCTGGT
AATCCGATTCGAAGCGGCGCACATCGGTGGACAGCTTGTAGTCGGCGCGGATGCCGGCGG
TGCTGCGGGCCACGCCGCGGATGCGGCCGGAATCCTCGAAGCCACGCAGCAGGGTGTCCT
CGATCATGTCGGTGGCCGGCTGCGCCCAGCTGGCGCCCTTGTAGATCTCAAGCTGCGACG
GTGTCGGCCGCACATTGATGCGCGGGCTGTCGACCATGCGCGCGGCGCTGGGCTTGGCCA
GTACCAGCTGCCAGCTGGCCTGCGGCCACGCCGGGTCCGCCTTGACCTGCACGGACGGCG
AGTACAGCGTCACCGCGGTTTTCTCGCTGCTGCCGAGGATGGAGCAGCCCCCCAGCAGGG
TGACCATCGAAGCGGCCAGCAGCAGGCGCGGAAGGGTGGTCGGGCTCATTTGGGTTCGAA
CTCCTTCGGTGCGTCGCGGCCCAGCAGGTAGCGCGCGGGGTTGTTCTCGAGGCGGTCGCT
GACCCGGCGCAGGTCGCGGATCAGGCCGCGCAGTTCGGTCAGCGTCGGGCCCAGCTGGCC
GAGGCCATCGTTGGCGAAGCTGTTGATCGCGGCGCGGTTCTCGCCAAGGATCGAATCGGC
GTTGCCGGCGGCCGAGTCGAGCTTGGCCAGGGTCGCGTCGAGCTTGTCGATGATGCCAGG
CAGCTGCTGCACCAGGTTCCTGTCCAGGCGCTCGATGGTGCCGTTGGTGGTCTTCAGCGT
GGTGTCCAGGCTGCGGGCGGCATCGCGCGCGCTGAGCAGCAGCGCCTGCGTGCCCTGGTC
ACGGTCGGCCAGGCCGCCGCTGATCGTCTCCAGGTTGGCCAGCGTCGCGTTGATCGAGGC
CACGTTGCGGTCGCTGAGGATCTGGTCCATGCGCTCGACGATGCGGTTGGCGACGTCGGT
GATGTTCTGCAGCGCAGAGGGCGTGGTCGGGATGATCGGTGCCGGGTCCTTGTTGACCGT
GGTCAGCGCCGGCGACTGCGGCGTGCCGCCGCTGAGCTGGATGATCGACGGGCCGGTCAG
GCTGGTGATCGCCAGCTTGGCGCGGGTATCGGTCTTGACCGGCGTGTTGGAGTTCAGGCG
GATGCGCGCGACTACCTGGCGCGGGTCGTCCGGCACCAGGTTCAGTTCGGTGATCGAGCC
CACCGCGATGCCGTTGTACTGCACCGGGCTGCCCACCGACAGGCCGGTCACCGCTTCGCG
GAACACCACGCGGTACTCCTGCCAGGTACGGTCGGAGGAGTATTTGGCGGCCCACAGGCC
GAAGGCCAGCAGGGCCAGGCCGGTGATCAGGGTGAACGCGCCGATCAGCACGTAGTTGGC
TTTGGTTTCCATGGCTCAGGCACTCTCGATCTGTTCGCCACGCGCGGCGCGCGCGCGGGG
TCCGTGGAAGTATTCCTGGATCCACGGATGATCCAGTTTCTCGATGTCAGGCAAGGGTGC
GTTGGCCACCACCCTGCGGTCGGCGATCACCGCGACCCGGTCGCAGATCGCGTACAGCGT
GTCCAGGTCGTGGGTGATCAGGAACACGGTCAGCCCCAGCGCTTCCTGCAGAGTCTTGAT
CAGGCGGTCGAACGCGGCCGCGCCGATCGGGTCGAGGCCGGCGGTGGGTTCGTCCAGGAA
CAGCAATGGCGGATCCAGCGCCAGTGCCCGGGCCAGGCCGGCGCGCTTGCGCATGCCGCC
GGACAGCTGTGAGGGCAGCTTGTTGATCGCATCGGCGGGCAGGCCGGCCAGCTTCACTTT
CAGCAGCGCCAGTTCGTAGTGCCAGCGCTCGGGCAGCTCGCGATGGTGTTCCTTCAGCGG
CACCTGCACGTTCTCGCCCACGGTCAGCGAGGAGAACAGGGCGCCGTCCTGGAACAACAC
GCCGGTGTTGCGCTCGATGTGCAGGCGGCTCTCGGCGTCGTCGGCCCGCGCGTCGCGGCC
GAGTACTTCGATCTGCCCGGCATCGGGCACGCGCAGGCCCAGGATCGAGCGCATCAGCAC
CGATTTGCCGGTACCGGAGCCGCCGACCACGCCCAGGATTTCGCCGCGGCGCACATCCAG
ATCCAGGTCTTCGTGCACGGTCTGGCTGCCGAAGCGGTTGACCAGGCCACGCACGCGGAT
GGCCAGTTCGTGGCCCTGGTCGTCGCGCATGTCGATGGAGTCGGGGAGGGCGGATGTGCT
CATGTCACCAGTCCATGTGCATGAACCACAACGCCGCGAAGGCGTCGATGATGATCACCA
GCGAGATCGTCTGCACCACGCTGGAGGTGGTGCGCTCGCCGACCGACTGCGCGGTACCCT
CGACCTTCAGTCCTTCCAGGCAGCCGATCAGGCCGATCACCAGCGCGAACACGGGTGCCT
TGGACAGGCCGACCAGCAGGTGCCGCACTTCCATCGTCTCGTGCATGCGCGCGATGTACA
TCTGCGGCGGGATGTCGAGGTCGAACGCGCCGACGGTGATGCCGCCGGCCAGGCCCGCGA
TCATCGCGATGAAGGTCAGCAAGGGCAGGGTGACCAGCAGCGCCAGCAGTCGCGGCAGCA
CCAGCAGGTCGACCGGGTCCAGGCCCAGCGTGCGCATTGCATCGATCTCCTCGCGTGCCT
TCATCGCACCAATCTGCGCGGTGAACGCACTGGCGGTGCGGCCGGCCAGCACGATCGCGG
TCAGCAGTACCGCGAACTCGCGCAGGAAGGCGATGTTGACCAGCTCGACCACGTAGATCT
CGGCGCCGAAGTCGCGCAGGATGGTCGAGCCGAGGAATGCGATCACCGCACCCACCAGGT
AGGACAGCAGCGCCACCAGCGGTACCGCATCCAGCCCCACCTGCTCCATCTGGTGCACGG
TGGCGGTCAGCCGGAAGCGGCGGGGTTCCTTGACCAGCCGGGCCGCCTTGACCAGGTTCT
CGCCGAGGAAACTGCACAGCGCCTTGATGTTGTGGCCAGTGGCGTGGACGCTGACACCCA
GCCGTTCCAGCGCGGCCAGCACGCCGAAATCGCGCTTGGGCTTGGGGCGGTCGTCGGCCA
CTTCCTCGATGGTGCACACCAGCGCCTGGTGGTCCGCGCGGAACTGCAGTGCGTCTTCGT
GCAGATCGGCACGGTGGGCCACGCGCAGCACCTGCAGCACGCCGGCCGAATCCAGCTGCT
CGATGCCGGTGGCATCGATGCCGGTCAGCTTGTCGGGAACGCCGTGCAGGACCTCGGCCG
CGGCCAGCGCGGTCTTCAAGGTCCAGGTGCCGGACAGGTGGATCAGGCCCGGGTCATGGG
CATCCTGTTCGAGCTGGGGGGCGAGGTTCGGGGTGACGTGGGCCATTCGGGTCGCAGCAT
AACCGTTCTGTATCGGGCTTCGCGTCGAACTCGGATGAATTTCTCCGGTGGGCCCCAGCG
TAGGTAATACTACGGCGCATGTCCGCAGACGCTCACACGATCCCCACGCCCCAGGCCACC
TACGCACAGCGCGTGGCCTTTGTTTCCGAGATCGCCGGACGCCTGCACAGCTATGGCACC
ACGGCCCAGCGCCTGGAAACGGCGGTGGTGGCACTGGCCCGCCAGCTCGATCTGGATTGT
GAACCGTGGTCGAATCCCACCGGTATCATCCTCAGCTTCAGCGATCCGGCGCAGGCGATC
GGCTCCAGCGACATCACCCGCGTGATCCGCCTGGCGCCCGGTGAGAACGACCTGCACAAG
CTCAGCGTCGCCGACCATATCGCCGAAGAAGTGTCCAACGGGCGGATGAGCATCGCCCAG
GGCCATACCGCGCTGCGCCAGCTGGACAAGGATCCGGGCCGGCGCGGCAAGCTGCGCACC
ATCCTGTCATTCACCCTCGGCGCGGCCGGCGTGGCCGGCATGTGGAAGCTGCCGTGGCTG
GACATCGCCACCGCCGGTGTCATCGGCCTGATGATCGGCCTGCTCGGCATGGTCACCGAC
CGCCGCCCGGCCACCCGCGAAGCGGCCGAGGCGCTGGCGGCGCTGCTGGCCGGCATGGTC
GCCACCCTGGTGGCGTCCTTCATTGGCGCGCTCAACCTCAATACGGTGATCATCGCCTCG
CTGGTGGTGCTGCTGCCCGGCATGTCGCTGACCAATGCGGTCAATGAGCTGGCCAGCCAG
CACTGGGTGTCGGGCACCGCGCGCTTTGCCGGCGCGCTGACCACCATCATGAAGCTCAGC
GTCGGCGCGATGATCGCGGTGACCCTGGCCGACGTGCTCGGGCTGGATCCGGTGATCCGC
GCCACGCGGCCGCAGGGGCCGTGGGTGGAGTGGGGTTCGCTGCTGACCGCGGCCTTTGCG
TTCGCGATGCTGTTCAAGGCCAACCGGCGCGATTACCCGTGGGTGATCGCCGCCTCGGTA
GCCGGTTATGCGATCTCCAAGTTCGGCGGCCATGCCTGGGGCGCGCCGGCCGGCATCTTC
CTGTCGGCGATGCTGCTGACCGCGGGCGGCAATCTGTTCGGTCGCCTGGTCGGGCGTCCG
GGCGCGATCATCCGCCTGCCCGGCATCATCATGATGGTGCCCGGCAGCACCAGCCTGCGC
GGCGTGCTGACCCTGGTCCAGCAACAGGATGTCGGCGCCGGCCAGAGCGTGTTCCTCACC
GTGCTCAACGTGGTGATGGCGCTGGTCGCCGGCCTGCTGTTCGGCAACCTGCTGATGCCC
GCTCGCAAGACCCTGTGATGATGTCGGTGGGTGTGGACCCCGGTCCACACACCGGAGAAT
GAAAAACGCCGGCGTCCGCCGGCGTCTTTCATTCCAACCTGATCCCGGCCTCAGGCCTTC
TTGATCAGGAAATCTTCCGGCTTCTTGTTGCCCTTGGCGGTCAGTTCAGCCATCCAGCGC
GGCTGCTTGCCACGGCCGGTCCAGGTTTCCTTCGGATTGGCCGGGTTGCGGTACTTCGGT
GCAACCTTGCCCAGCTTGCGGCCGGCGGTCTTCGACGGGGCCTTGGCGGCCGGGGCGGCC
TTGCGGGCACGCGTGGCCGGGGCGCTGCCGAACAGTTCTTCGATGGTGTAACCCTCGGTC
TTGGCCAGCTTGGTCAGCTGGGCCCGGACCTTGGTGATCGGCCGGCGCTTGGCGACGATG
GTCTGCTGCTTCTTGGCGGTACGGATCAGGGCGCCCAGCTCGCGTGCTGACAGGCCGGTC
AGGTCAATGCTCATTTACGGTTACTCCGGAAACTAATGTGTGGACGGGACAAGCCAGTCC
ATGGCGTCGGCGGACAGAATAGAGATGAATTAATCACAGCACAAATGCAGGCGGGTCATG
GCGTGGCGGCATGCAGACGCCATCCCGGTGATTTTGACCGGATTATGTCCGCTGCAATAT
CGGGGAAGGGCGCGGGCAAAAAAAAAGACCGGGGCAGGCCCCGGTCTTTTCCTGATCAGC
CCTGCAGACGCTGCAGCAGGGAGGCCTTGTCCAGGTTCTCCGCGTCGCTGGCGCGGCGCG
AGCGGTACTCGTAGGTGCCAGCGGCCAGGCCGCGTTCGCTGACCACCACGCGATGCGGAA
TACCGATCAGCTCCATGTCGGCGAACATCGCGCCCGGACGCAGGCCGCGGTCGTCGAGTG
CAGCGTCCAGGCCCGCCTCGCGCAGCTCCTGCAGCAGGTTGGCAGCGGCGTCGGCCACGG
CCGCATCGCCCTTCGGGTTGATCACGCACACCACCACCTGCCACGGCGCCATCGCGTCCG
GCCAGATGATGCCGGCATCGTCATGGTTCTGTTCGATCGCGGCAGCCACCACACGCGAGA
TGCCGATGCCGTAGCACCCCATCGCCATCACCGCGGCCTTGCCGTTCTCGTCCAGCACGG
TGGCATCCAGCGCTTCGGCGTACTTGCGGCCGAGCTGGAACACATGGCCGACTTCGATGC
CACGTGCGATCTTCAGTTCACCGCCGTCCACGGCACGGTCGCCGGCCCGCACGTTGCGGA
TGTCGGCCACTTCCGGTTCCGGCAGGTCGCGGCCCCAGTTGACGCCGGCCAGGTGGAAAC
CGGCTTCGTTGGCGCCGACGACGAAGTCGGCCATCGCCGCCACTTCGCGATCGGCGACCA
CGCGGATGGCCTTGGCCGGGGCGACCGGGCCAAGGAAGCCCGGCACGCTGCCCAGGTGCT
CGGCGATTTCCGCCTCGCTGGCGAAGCGCTGCTCGTCCAGGCCGGCGACCTTGGCCAGCT
TGATCTCGTTGACCTCATGGTCGCCACGCACCAGCGCCAGCACGAACTGCTGTGCCTTGC
CTTCGCCGGCGATCAGCGCCACCGACTTCACCGTGCGCTGCAGGTCGATGCCGAGCAGCG
CCGCGACGTCCTCGCAGGTCTTCTGGGTGGGGGTATCCACCTTGCGCATCGTTTCGGTGG
CGGCCGCACGCGGCGCCGGGTCGGCGGCAATCGCCGCTTCCATGTTGGCTGCGTAGTCCG
AGCCGGTGGAGAACACCAGCGCGTCCTCGCCGGAATCGGCGATGACGTGGAATTCCTGCG
ACGCATCACCGCCGATGGCACCGGAGTCCGCCTGCACCATGCGGAAATCCAGGCCGAGGC
GGGTGAAGATGCGGCTGTAGGCCGACTTCATGTTCTCGTATTCGCGCACCAGGCACTCAT
CGTGCAGGTGGAACGAATAGGCGTCCTTCATCAGGAACTCGCGCGAGCGCATCACGCCGA
AGCGGGGGCGGATCTCGTCGCGGAACTTGGTCTGCACCTGGTAGAAGTTCACCGGCAGCT
GCTTGTAGCTGGACAGCTCGCTGCGCGCGAAGTCGCAGGCGGCTTCTTCGGCGGTCGGGC
TGTAGCAGAACACCTGGTCCTTGCGGTCCTTGATCTTCAGCAGCTGCGGGCCGAACTTCT
GCCAGCGGCCGGTCTGCTCCCACAGTTCCTTCGGCTGGATGGTCGGGATCTGGAATTCCA
CGGCACCGGCCCGGTCCATTTCCTCGCGCACGATGCGCTCGACCTTGCGCAGCACGCGCA
GGCCCAGCGGCGACCAGGTGTACAGGCCCGATGCCAGCTTGCGGATCATGCCCGCGCGCA
GCATCAGCCGATGGCTGGTCAGCTCGGCGTCGCTGGGGGTTTCCTTGGTGGTGTGCAGGT
GGAACTGGGAGAGGCGCATCGTCGGCTTCGGATAACGGCAGAGACCTCTATTCTGCCAGC
CCGGCCGGGGGGAGGGGTATCGGCAGGGCTGCGCCCTGCACCCGCCTCAAGCAACGTCAA
CAGCAACAGCAACAGCAAAAACGGGTTTCCTGGGAGATGGCGGGGTGGGTCCGGCGGCAG
GGGACGCCGTGAACCCATCCCTGGGGGCTTGGTCGCGGCTTGCTCGTGTGCGCTGTCCTG
CGCACACGGCAAGACCGGTGTTGAGCGTCCTGCCCAACCCGCCCGAGGCATGCCTCGGGC
CCATGGCGCTCACACCCCTGCCGCCGGACCCACCCCGCCTTCGACAGTTTCCTGCGAGCT
GTCGGAATGGCTCCTGGGGTCAGAGCCGTTTTCCGCAGAAAAACGGCTCTGACCCCGGAT
TCAATTCGAGATCCGACAGATTTGATCCACGCATCGCGTGGATCTACTGGCCACCGGGGA
TCTGTCGGGGGTGGGGCGGTGTCGGATTGCGGGGTGTCCGCGGCATGGACGCCGCGGCCA
AGCCCCCATGGACGGGTTTACGGCGTCCCCGCAATCCGACACCGCCCCGCCATTCCACGG
AATGCCCGCTTTTGACGTTGCCGTTGCTTGCAGCCTCTGCAGGTGCAGGGCGCAGCCCTG
CCGATACCCTTAACCGGCCGGTGGGCAGTACGCCTTGATGGCGGCCTGCGCCAATCCCCT
CTGCGCGGTGTGCTGCTCCGGAGTCAACGGGGTATCGGCCTTGCCATCACCATCGGTGTC
CTGCATCACCTGGCCACCACCGTCCAGCAGGGCCAGGTTGGCCCGGGCCGTGCTGCACTG
CCCAGGGACCGGCGCGGCCGGGGTCTCGGTGCCGGCTGCGGCCTGCGGGGTGCGGGCCTG
CTCGCGGGTCTCGAACTTCTTGCCCGCCGGCGGGGTCTCCGAATACTGGGTTACGCCATG
GGCGTCCTTCCATTTGTAGACGGGGCCGGCCACGGCGTTGGCAGTGGCCAACAGCAGCAG
GCATCCAAGGCAGGACAGGGCACGCATGGCAGACTCCACGGAATGGGCGCAGAACGCCGA
TTGCAGCATTGGCGCCGACCGCTGGCAAGTCGATTAAACTGGATTCCATGGACCCGATCA
CACCGCCGCCGCGCTCGCGCACGATTTACCTGCTGCCCAACCTGTTCACCACCGCCGGCC
TGTTCGCCGGTTTCTACGCGATCATCGCCGCGGCCAACGGGGATTTCGTCAATGCCAGCA
TCGCCGTGTTCGTGGCGGCGGTGATGGATGGCCTGGACGGGCGCGTGGCGCGCCTGACCG
GTACCAGCAGCGAATTCGGCGTGCAGTACGACTCGCTGGCCGACCTGGTCAGCTTCGGCA
TGGCCCCGGCGCTGGTGATGTACCACTGGTCGCTGTCGTGGCTGAAGTTCGACGATCCGC
TGCTCGGCCGCGTCGGCTGGGCCGTGGCCTTCCTGTATGCGGCCTGCGCGGCGCTGCGCC
TGGCCCGCTTCAATACCCAGGTGGCGGTGGTCGACAAGCGCTGGTTCGTCGGCCTGGCCA
GCCCGGCAGCAGCGGGCCTGATGATGTCCTTCGTCTGGGCGTTCGCCGATGGCAACCTGG
GCTGGGACGGCAACCAGCTGCGCTACGTGGCGCTGGCGGTGACGATCATCGCTGCGCTGC
TGATGGTCAGCCGCATCCGCTTCTGGAGCTTCAAGGGTGGCGCTGCCAAGGGCACCCGTT
CGGACCGCGTGCCGTTCCTGGTGCTGGCACTGGTGCCGGTGGCGATCGCCATTGCGGTCA
TCGACCTGCCGCGCGTGCTGTTCGCGGTCGGCATCCTGTACGCCTTGTCCGGCCCGGTGA
TGTGGGCCGTGCAGCGCCTGCGCAAGAAGCCCGAGGCCGCGTGAGCCAGGACCTGCCCGT
GCTGTGGTCACCGGCCCAGCAGGCCTGGCTGCAGGCCATGGGCTACACCGTCTATCACGA
TGGCCAGCTGGCTGCCGAGCTGGATGCCGCGCTGCAGTTGAGCGTGGCCGAAGCCGAGGC
CAGCGTCGCCCCGCCGGAACCGGTGCGGGCCCCCGTGCCGTCGCGCGAACAGCATGCCGG
GGTGGCGCCCGCAGCCCGCCCGGAACGGCCGGCACCGCCGCGCCGCGAAACGCCGGTCAG
TGCCCCGGATACCGTGCCGGCGGCTGAGCGCCCGATGCCCAGCGGCAACGCGCGCCAGCC
GGTGGTCCGCCTGCCGGATCGCCTGCAGATCGCGCTGCTGCGTGCGTCCGGCTGCAACCC
GAACGACCCGGCTACGCAGCGGTTGATGGACAGCTGGCCGCTGGACCAGCTGCGCCACGA
CCCGGCCGCCAAGCGTGCGCTGTGGCCGCAGCTGCGTGCCCTGCGCAAGCGGGGCACGCC
ATGAGCGCGGTCACCCGGCCCGGCCCGGTCAGCCTGCGTGCGTTGCGCGAGAGCGACCTC
AATGCGGTAATGGCGATCGAACTGCGCGGCTACCCTTTTCCCTGGACCCGCGGCATCTTC
ATCGACTGCCTGCGTGCCGGCTATCCCGGCCTGGCGATGGAGCGCGATGGCCTGCTGGTC
GGCTATGGCGTGCTCAGCATCGCCGCCGATGAAGCGCACGTGCTGAACATCTGCATCGAT
CCGCTGGCACAGTCGCGCGGGCTGGGCCGCCAGCTGCTGCGCGCGCTGGTGCAGCTGGCC
GCCGACCGTGGCGCACAGCGCGTCTTCCTGGAAGTGCGTCCGTCCAATACGCCGGCGCTG
GCGCTGTATCACAGCGAAGGATTCAACGAGATCGGCCGCCGCCCGCGCTACTACCCGGCT
GCACAGGGCCGCGAGGATGCGGTCGTGATGGCGATCGAGCTGGTCGACGGCGATCTGCAG
GAAATGCCGCCGCTGTAACGCAGACGGGTTGCCGGCCAGCGGCCGGCACTACCGATGCGT
CGCTCACGCCAGCCGCAACGCCAGCACGCCGCCCACGATGAGCGACGCTGCCAGCCAGCG
CGTGCGCGGCACCCGCTCGCGCAGCAGGAACACCGAGATCAGCAGCGCGAACAGGATCGA
GGATTCGCGCAGCGCCGAGATCATTGCCACCGGCGCCTGGGTCATGGCCCACAACGCCAT
CGCATAGGAGGCGGTGGTGCCGACGCCACCGGCCAGTCCCAGCGGCCAATGCTGCCGCGC
ATAGTCCAGTACCGCGCCGCCGCGCTTATACAACGCCCACAGCGGCAGCGGGATGCCCGA
CAGCAGGAACAACCACAACGTGTAGCTGAGCGCGCTGCCGGACTGGCGCGCACCCTGCGC
ATCGACCAGCGTGTAGGTGGCGATCATCGCCGCTGTCAGCAGCGGCAGGCGCAGCTGGCC
GCCGCGCGCACCCAGTGCCATGCACAGGATGCCGGTGCTCACCAGCACCACGCCCAGCCA
CGCTGCGGCGGGCAATGGCTCACCGAGCAGGGTGCCGGCCAGTGCGACCAGGATCGGCGC
GCTGCCACGCATCAGCGGGTAGGCCAGGCTCATGTCGACCTGCTGGTAACAACGCGCGAC
CAGCCCGTAGTAGGTCACCTGCAGCAGCACCGACGCAGCCAGCCAGGGCCAGCTGTGCGC
GGCCGGGAAGGGCAGGAAGGGCAGGGCGGCGGCCGACAGCAACGCGGCACTGCCGGTCAC
CAGCACGGTACCGAGGAACTTGTCCGGGCCGCGCTTGACGATCGCATTCCAGCTGGCATG
CAGCGCCGCGGCAGCGAGGACGAGCAGGAAGATGGAAAGCGGCATCCGCCGATGATGCCA
TGCGGGACAAATGGAAACGCCGGGCATCGCCCGACGTTTCCGATTCCGCTTCGGTGGGTG
CCAACCTCTCCCGCCGTGGTAGGTGCCAACCTCTCCCGCCGTGGCAGGTGCCAACCTCCC
CTGCCGTGGCAGGTGCCAACCTTGGTTGGCACGCACCAGAGCGGCGTTACAGCTTCGCGC
GCTGCTCGCGCAGGCCGGCCAGCTGGGTGTTCCAGTCGACCAGGCGCACGCGCTCCTGGT
CGACCACCGCCGGTGGCACCTTGTCGGTGAACCTGGCCAGCTTGGTTTCGCTCTTTTCCT
GCTCGCCTTCCACGCGCTTGATCTCCTTGTCCAGGCGCGCGCGCTCGGCATCGAGATCGA
CCAGGCCTTCCAGCGGCACCAGCAGCTTCAGCTCACCCACGATCGCGGCGGCCGCCGGCG
GTGCGCTTTCGCCCTCGGCCAGCCACTGGATGCTGTCCAGCTTCAGCAGGAACGACAGCG
AGGCGCTGAAGCGTTCGATGCGCACGCGGTCCTGCTCCAGGCCGGCCTGCAGGCGCAGCG
GCACCTGCCTGGACGGCGCGACGTTCAATTCGCTGCGCACGCGACGCACCGCACTGATCA
CCGCCTTCAGCCATTCCACGTCGGCCTCGGCCTGGGCGAAATCACCGGCGAATTCGGCGG
CGGTCGGGTACGGGCGCAGCGACAGCGTGGTTTCGGCCAGGCCCAGGCGCGGGGCCAGCT
GCTGCCACAGCTGTTCGGTGATGAACGGGGTGAGCGGGTGCAGCAGGCGCAGCAGCGCTT
CCAGCACGTACAGCAGGGTGTGGCGGGTGCTTTCGGCATCAGCCGCGTCGGCACCGTTCA
GTGCCGGCTTGCTCAGCTCCAGGAACCAGTCGCAGAACGCGTTCCAGGCGAACTCGTACA
GGCACTGCGCCAGCAGGTCGAAGCGGTACGCGGCGAAATGGCCCTGCGCTTCGGCGGTGG
TGGCGGCCAGGCGCGAAAGGATCCAGCGCTCGGCATCGGTGCGCGGGGTCGGCACGCCGG
TGAACGCCGCACCTTCGGTGTTCATCAGCGCGAAGCGGCTGGCGTTCCACAGCTTGTTGC
AGAAGTTCTTGTAGCCCTCGGCGCGGTTCATGTCGAACTTGATGTCGCGGCCGTGGGTGG
CCAGCGCGGCGATGGTGAAGCGCAGCGCATCGGCACCGTGGGCAGCAATGCCGTCCGGGA
ATTCCTTGCGGGTGGCCTTCTCGATCTTCTCCACCATCTTCGGCTGCATCAGGCCGCCGG
TGCGCTTGGCGACCAGGTCGTCGATGGTGATGCCGTCGATGATGTCCAGCGGGTCGAGCA
CGTTGCCCTTGCTCTTGGACATCTTCTGGCCCTGGCCGTCGCGGATCAGGCCGGTGAAGT
ACACGTCCTTGAACGGGATCTTCCCGACCAGGTTGTCGGTGGCCATGATCATGCGCGCCA
CCCAGAAGAAGATGATGTCGAAGCCGGTGATCAGCACCGACGACGGCAGGTAACGATCGA
AGCCGCGCTCGGCCATGGCCTGTTCGTTCGGCCAGCCCAGGGTGGAGAACGGCCACAGCT
GCGAGGAGAACCAGGTCTCCAGCACGTCGCTTTCCTGGTTCAGCACCACCTCGCTGCCCA
GGTTGTGCTTGGCCCGCACTTCCTCTTCGCTGCGACCGACGTAGCAGCTGCCGGTGGCGG
CATCGAACCACGCCGGGATGCGGTGGCCCCACCACAGCTGGCGGCTGATGCACCAGTCCT
GGATGTTGTTCATCCAGTGGCGGTAGGTGTTGATCCAGTTCGGCGGCACGAAGGCAATGC
TTCCGTCCTCGACCAGGTCCAGGCCACGCTTGGCCAGGTCGTCCATCTTCACGAACCACT
GGTCGGTCAGGTACGGCTCGATCACCTGGCCGGTTCGGTCGCCACGCGGCACCTGCAGCT
TGTGCGCCTTGGTCTCGACCAGGATGCCCAGGTCTTCCAGCTCGGCCAGCACGGCCTTGC
GTGCTTCATAGCGGTCCAGGCCCCGGAAGCGTTCCGGCGCGTTCTCGTTCAGCGCCGCCA
CCGGGGTGAACAGGTTGATCATCGGCAGGCTGTGGCGCACGCCCACTTCATAGTCGTTGA
AATCATGTGCAGGGGTGACCTTGACCACGCCGGTGCCGAACGCGCGGTCCACGTAGTCGT
CGGCGATCACCGGCACGCGGCGCCCGGTCAGCGGCAGCACTACGTTCCTGCCGATCAGGT
GCGCGTAACGCTCGTCTTCCGGGTGCACCATCACCGCGGTATCGCCCAGCAGGGTTTCCG
GGCGGGTGGTGGCAACGACCAGGTAGTCGCGGGTTTCGCGCAGGGTTTCCACGCCGTCGG
CATCGCGCTCGACGTGTTCGTAGCTCAGGCCGTCATCCAGCGTGTAGGCGATCGACCACA
GGAAGCCGTCCTCCTCGGCGCTCTCCACTTCCAGGTCGGAAATGGCGGTCTTCAGCACCG
GGTCCCAGTTCACCAGGCGCTGGCCGCGGTAGATCAGGCCCTGCTCGTACCAGCGCACGA
AGGCCTCGTTGACCGCCGCCGATGGCTGCGGGTCCATGGTGAAAGTGCTGCGCGACCAGT
CGGCGGAGGTGCCGAGGCGGCGCATCTGGCGTTCGATGGTGTCGCCGGACTGCTGCTTCC
ACTCCCAGACCTTGCCGATGAAGCCTTCGCGGCCCAGCGAATCGCGGGTCTCGCCCTTGC
CTTCCAGCGCCAGGTTGCGGCTGACCACCATTTCGGTGGCGATGCCGGCATGGTCGGTAC
CGACCTGCCACAGCGTGTCGTAGCCGCGCATGCGGTGGTAGCGCACCAGCGCATCCATCA
GGGTCTGCTGGAAGGCATGGCCCATGTGCAGGGTGCCGGTCACGTTCGGCGGTGGCAGCA
GGATGGTGTACGGCTCGCCCGTACCGGACGGCTTGAAGTGGCCGGCCTTCTCCCAGGCCT
CGTAGAGGTCGGTCTCGAAGGACGTCGGGTCGTAGCTGGAGGCGAGTTGGGTCATGCGGG
GGAACCGGTAATCAAGGCGGAAGGGAGATCAGCGCGACCCGAGGGCGCGGCGGATCTTCT
GGTCGGTGTGGTACTGGCTGACCGCGTAGGCGGCCCAGATGGCGGCGGGCAGCCAGCCGA
TCAGGGTGATCTGCAGGATCAGGCAGACGATCCCGGCCAGCGGCCGGCCGATGGTGAAGA
AGGACAGCCAGGGAAGAATCAGGGCGATCAGCAGGCGCATCAAGGGGTCCTCGCCGGGCT
CACATGTCGTGCTTGTTGAGGTCGTAACCGGCGGCCTTGTACTGGCGCCAGCGCTCGCGC
AGCGGTTCGCGCGCTTCCGGATCGGCCGGCACCACTTCCAGCACACGCTCGCACTGGCCC
AGCCAGGGCTCATCGCGCAGGTTGATCACCAGCGGGCGTGCCGGCGCGTCGGTGCCGGGT
GCGGCGATCAGCACCAGGGCCTCTTCCTCGTCCATGTCTTCGCCGGCAATCTGGTGCGGG
ATGTAGGCATCGTTGTCGAACGCCCACAGCAGCTCGTCCAGTTCCTCGGCCTGGGCCTGG
TCACGGGCCAGCACCAGGGTGAACAGCCCGGCGTCGTTGGCCTTGCGCGCCAGTTCGCAG
ACCAGGCGCAACGGCTCGGTCAGGAAGCGGGGCTTGGCGATCAGGTAGAAGTCGGCGCGG
GGCATGGCAGGGTCCGGGTCAGGCAAGGGCCCGGCAGTGCCGGGCGAGGCCCCGGCCGGC
GTCTGCCGGCCAGGGTCGGGTACGGCATCAGGCGCGGGCGACCTGGTCCAGCAGCCACTG
GCTCAGCAGGCCGACCGGGCGGCCGGTGGCCATGCCACGCTTGCCTTCATCGCTGGCGAC
GCCGGCGATGTCCAGGTGGGCCCAGCGCTGGCCTTCGGTGAAGCGCGACAGGAAGCAGCC
GGCGGTGATCGCGCCGGCCCAGCGGCCGCCGATGTTGTAGACGTCGGCGAAGGTCGAATC
CAGCATCGGCTGGTACTCGTCCCACAGCGGCAGGCGCCAGGCGCGGTCGAACACGTGCTC
GCCGGCGGCCAGCAGCTCGTTGGCCAGGTCGTCGTGCTTGCTCATCAGGCCGGCGGTCTG
GTGGCCCAGGGCGACCATGCAGGCACCGGTCAGGGTGGCGACGTCGACCAGCGCGGCCGG
CTCGAAGCGCTGTGCGTAGGTCAGCGCGTCGCACAGGATCAGGCGGCCTTCGGCGTCGGT
GTTGCCGACTTCGATGGTCTTGCCCGACATCGAGGTGATCACGTCGGAAGGACGGTAGGC
GTTGCCGTCGATGGCGTTTTCCACCGCCGGCACCACCACCACCAGGTTCAGCGGCAGCTT
GGCCTTGACCGCCGCGACGAAGGTGCCGATGACGTTGGCGCCGCCGCACATGTCGTACTT
CATCTCTTCGATGCCGCCCTGGGTCTTCAGGTTGACGCCACCGGTATCGAAGGTGATGCC
CTTGCCGACCAGCACGTAGGGCTTGGCGTCGCCGCCATTGTTCCACTTCAGCACGACCAG
GCGCGGGCGGTTGGCCGAACCGCGGGCCACGGCCAGCAGCGAGCCCATGCCCAGCGCTTC
CATCTGGTGCTCGTCGAGGATCTCGGCTTCGGCACCCTCGTGCTCGCCGGCGAACTTCAC
GCCCACGTCGGCCAGATAGGCCGGGGTGCAATAGTTCGGCGGCAGGTTGCCCAGCTCGCG
GGCGAACTCGACACCGGCGGCGATGGCCTGGCCCTGGGCCAGGGCCTGGGCGTCGTCACC
GGCCACGGCCAGCTGGGCCAGGCCGGCATCGTCGGCCTTCTTCTTGCCCAGGGTGGCGGT
GTAGCGGTAGGCGGCGTGATCGGCGGCGATCACTGCCTGGCGGATCGCCCAGGCCGCGTC
GCGGTCCTTGATGGCCACTTCGGACAGGGTGAACAGCGCGCTGCGGACGGCGCCGGCCTT
CAGCGCGCGCACCGCGTCGCCCACGGCCTTCAGGTACTGCGGCACGCCGAAGCGGGCGGC
GTCGCCGAGGCCGACCACCAGCACGCGCGGCGCGGTCACGCCCGGCAGGTCGTGCAGCAG
GGTGGTCGCGCCGGTCTTGCCGGACAGGTCGCCACGCTGGGCCAGGGCGGCCAGGCGGCC
ACCGCTGGCGGCGTCCAGGGCCTGCGCGGCCGGGGTCAGGGTATGGTCGGCATACGCGCC
GACCACCAGGCAATCAACGGTGGCGGCGGCCGGAGCAACGTGGTTCAGGGTGAATTCGAG
GGCCATTGAGCAGATTCCATTGGCGAGTCCGTACAATCGCAGGCCGTTTACGCCCAGACA
GTAGACTGGGCGGCACCGCGAACGAACCCCAGAGTTTAAACCACCGCCCCATGCTGAAGC
TCGACCGATACCTGCTGGGCGATTTCGTCCAGAGTTTCCTGGCTACCCTGATCGTCCTGC
TGGTGGTCAGCGTGGGCGGCGTGCTGGTGGACATCCTCGGCAACATCGCCGACGGACGCC
TGCCGGCCAAGCTGCTGTTCTCCCAGCTGGGCCTGCAGTTCATCGCCTACCTGCCGCTGA
TCCTGCCGCTGGCGCTGATGCTGGGCCTGCTGCTGGCCGTGGCCCGGCTCTACCGCGACT
CGGAGATGGCGGTCATCACCGCCATTGGCGTGGGGCCCAAGCGGCTGCTGCGGCCACTGC
TGATGCTGGTGGTGCCGGTGGTGCTGCTGGTCGGCGCCTGCTCGCTGTGGCTGGGCCCGT
GGGCCGGCCGGATGGCCGAGCAGATGATCATCGAGGCCAACCGCAGCGTGCTGATGGCCG
GCCTGGAGCCGGGCCGCTTCACCCCGCTGCCCAATGGCGGCGTGGTGTACCTGTCCTCGA
TCTCGCCCGATGGCACCCAGCTGGGCAAGGTGTTCCTGCAGCGCCAGAAGGATGACCGCC
TGGAAGTGGTGTCCGCCAATGGTGGCCGCATGTTCTTCGAGGGCACCCGCCAGCGCTTTC
TGGAGCTGGATGATGGCCACCAGGTGGAAGGCCCGGTGGCCGGCGCGCTGGATTACCGGC
TGGCGACCTTTGCCCGCAACGACGTGGCCCTGCCCGACGGTGCACAGACCCGCACCGAGG
ACGACCCGGAACTGATGCCGACCCTGCAGCTGATCGGCGATGAGCGCCCCCAGGCGCAGG
CGCAGCTGCACCGCCGCCTGGCACCGCCGCTGATCGCGCTGGCCTTCGCCCTGCTGACCG
TGCCGCTGGGTCGCAGCTCGCCGCGCCAGCAGCGCTACGGCCGCATGATGCTGGCCCTGA
TGGCCTACATGGTGGGCACCAACCTGATGTTCATCGGCAGTGGCTGGATCGCCAACGGCA
AGATTCCGGCCGCGCTCGGCCTGTGGTGGTTGACCGTGCCGCTGCTGGCGCTGGCGATCT
GGATGTATGCACGTGATGGCCGCCTGGGCCGCTCGAAGGGAGCCCGCGCATGAGGCTGCG
CCCGATGCGTTTCGATCTGTACCTGGGCCAGTCGGTGTTCACCACGGTGCTGCTGACCTG
GGCGGTGCTGGTCGGCCTGGACGTGGTGATGGCGTTCTCCGGCGAGTTCAAGGACATCGG
CAAGAACGGCTACACCCTGGGCCATGCCGCCGCCTGGGTGCTGTACACGGTGCCGCGCCG
CGCCTACACGATGTTCCCGACCGCCGCGGTGATCGGCGCGCTGATGGGTCTGGGCCAGCT
GGCCGCGACCTCGGAGCTGACCGCCCTGCGTGCGCTGGGCCTGTCGCGCAAGCGCCTGAG
CGTGTCGGTGGCGATCGCGCTGTCGCTGCTGACCGCAGTGATGGTGCTCAGCGCCGAGAC
GCTGGGCCCGTGGGGACAGGACCGTGCCGATGCATTGAAGGCCAGTGCCAAGTGGGGGCG
GGACATCTCCACCACCCGCTACTCCGGCCTATGGGCACGCGAAGGCGACACCTTCCTCAA
CGCCCAGAGCGGCGAGGAACAGCTGGTGGGCGACAAGGGCACGCGGCTGATCCTGCGTGA
CGTGCGGCTGTACCGGATCGCCGAAGACGGCAATATCGCCTCGTTGACCCATGCCGCCAC
CGCCGAGCACGACAAGGACGGTTGGGTGCTGACCGGGGTGCGTCGCGACACCTTCGGCGA
GCGCTCGGCCACCCGCCAGGAAGTGGCGCGTGAGCCGTGGAACTCGAAGCTGGATCCGGC
GGCGCTGGCCACCGGCATCGCCAAGCCGCGAAACCTCAGCGTGGCCGAGCTGAGCACCAG
CATTGCCTACCGCCAGCGCAACGGGCTGGATGCGCGTGATTTCGAGGATGTGTACTGGAG
CCGCTGGTTCTACCCGGTGAACGTGCTGGCGCTGTGCCTGGCCGCGGTGCCGTTCGCGTT
CGGGTCGCTGCGTAGCGGCGGCATGGGCAAGCGCCTGTTCCTGGGCATCCTGTTTGCACT
GGGCTTCTGGCTGCTGCAGCTGTTCTTCGGCCGCATGGCCGGTGCGCTGAAGTTCGATTA
CCGCATTGCCTATGCGCTGCCGCCGATCGTCATGCTGGCCGTGTCCGGACTGTTGTTCCG
GCGCAAGTCGGGCTGATTCTGGTAGCGCGGGGCCATGCCCGGCGCTACCGGGGCAATCCA
CCGCTTCGGCATCCGTGCCAGGACCACCAGCATCCCGGCCCAGCGTGCTGGATTCTGTAG
AGCCGAGCCCATGCTCGGCTGCTTTTTGCGCACCGCCTGCCAGCCGAGCATGGGCTCGGC
TCTACAGATCGTGCATCACCGCTTGGGCATGCGCACCAGGCGGGTGCCGCTGGCGCGGTC
GTGCCAGGTCAGGCGTTGGCGGTCGACCCAGGCCCACCAGAATCCCAGGCCGCCCAGCAG
CAGCGACAGCGTCCCCACCGCGAAGCGCAGCCACAGCTGGCCGTGCCGCAACGGCGTGCC
ATCGCGCGACTGCAGTTTCAGCCGCCACGGCCGCATGCCCAGCGTCTGCCCGCCGCGGCG
CCAGCTGGCCGTGGCATACCACCCCGTGATCGCCCAGCACACCGCCCACAGCAGCCACTG
CCAGATACTGAACGGTGCGATGTTCTCGCGCTGCGCGTGGCCGCTGAAGGTGTAGGCGAG
GGTGAACAGCGTGCCGGCCAGCATCCACAGCGCCAGCACCGGCAGCGCGTCGTAGACCAT
CGCCAGCATGCGCCAGGGCAGCAGCGCGCGCGGACGGGGCGTTTCGGTAGCGGCCGCAGG
GGCCGTGTCGGTGGCAGGGCGGGACATGCGCCGAGCATACGCAAAGCTGGCCGTGCCCGC
AGTGGCCCTCGTATCCTGCATGCATGGCCCTTGTTTCCACCCCCGCCGAACGCCGCCAGC
TGGTCCAGCAACTGCCCGAGCTGCGCGCCGACGACAGTGTGCGCATCCAGCGCTTCCTCG
ATGCGATCTGGGCCGAGAACGGCCTGGCCCGCGCCACCCTGGACAGCTACCGGCGCGACC
TGGAAGGGCTGGCGCGCTGGATGGATGGACGCGACGGTGGCCTGGCCGGCATCGAACGTC
CCGGGCTGTTCGACTACCTGGCCTGGCGCACCCGCCACGGCTGGTCGCCGCGCAGCAACG
CGCGCCTGCTGTCGGCGCTGCGGGCGTTCTTCGCCGATGGCGTGCGCCGTGGCGAACGCA
GCGAAGACCCCAGTGCGCTGCTCGACCCCCCGAAGCTGCCGCGGCTGTTGCCCAAGGCGC
TGGCCGAGAGCCAGATCGATGCGCTGCTGGCGGCACCGGACATCGACAGCCCGCTGGGCC
TGCGCGACCGCGCCATGCTGGAACTGATGTATGCCGCCGGCCTGCGCGTGAGCGAGCTGG
TGCTGCTGCCGGCCACGGCGGTCAACCTGCGCCAGGGCGTGTTGCGGGTCACCGGCAAGG
GCAGCAAGGAGCGGCTGGTGCCGCTGGGCGAGGAATCGCAGCACTGGCTGGAGCGTTACC
TGCAGCAGTCGCGCCCGCTGCTGGTCGGCAAGGGCAAGGTGCATGCCCTGGCGGATGGTC
AGACCCCGTTGTTCATCGAGCCGACGTTGCATGCGCTGACCCGGCAGGCGTTCTGGCACC
TGGTCAAGCGCCACGCGCAGGTGGCCGGCATCGACCCGGCGCGGATCAGCCCGCATGGCC
TGCGCCACAGCTTCGCCACCCATCTGCTCAACCGCGGTGCCGACCTGCGCGCGCTGCAGA
TGCTGCTCGGCCACAGTTCCTTGTCGACCACCCAGATCTACACCCTGGTAGCGCGCGAGC
ATCTGCAGAAGCTGCACGCCCGCCACCATCCGCGCGGCTGAGCGCCGGGCTGAATTGCTG
CCCGGGGCCGTGCCGGGCGTCGCGGCCCGGTACCGGCGGCTGTGTCAGAATCCGGGGTCT
TCTTCTGCTGCGGATCGCTCCATGCTCCGATTTGCCATCGCCGCCGTGTTCGGTGCGCTC
AGCCTGACCGCCTGCGCCCAGCCGGCTCCGCCGGCCGCCAAGGCGCCTGCTGCCGCTGCG
GCAAAGGCCAGCCCGGCCGCCAACGCGCCGGCCGACCAGGCGGTACGTGCCGCGTTGACC
GCGCTCAATCCGGGTTTCCAGGTCGATTACATCGGTGCCGCGCCGTTCCCCGGCTTCCGC
GAGGTCGTCGTTTCCGGCCAGCTGCTGTACGTGTCCGATGACGGCCGCTACCTGTTCCAG
TCGCAGCCTTACGACACCCGCGCCAAGGGTCCGGCCAACAGCGAGGGCCTGCTTGGTTAC
CGCCGCGGCCTGCTGGCCAAGGCCAACCACGGCGATCGCATCGTGTTTGCCGCGCCGAAC
GCCAAGTACACCATCAGCGTGTTCACCGACATCGAGTGTGGTTACTGCCGCAAGCTGCAC
CAGGACATCGCCGAACTCAACCGCAACGGCATCACCGTCGAGTACCTGGCGTTTCCGCGC
ATGGGCCTGGGCAGCAAGGACTACACCGACATGATCTCGGTCTGGTGTGCAGCGGATCGT
CGCCAGGCGCTGACCAACGCCAAGCGCGGTGGCAGCGTGCCGGCCAGGAACTGCACCAAC
CCGGTGGCGATGCAGTACGCGCTGGGCCAGCAGCTGGGCGTGAATGGAACGCCGGCGATC
TTCGCGCCGGATGGCACCCAGCTGGGCGGCTACCTGCCGCCGGCGCAGCTGCGTGCCGCG
CTGGAGAAGCTGTCGGCCAAGCGCTGATCGTCGCTGGTCTTTTTCTGTAGAGCCGAGCCC
ATGCTCGGCTGCGGAAACAGCAGCCGAGCATGGGCTCGGCTCTACAGGCAGGAAGCCGGG
GATGCGTGTCGCATCCCCGGCCTTTTGCTTACTTCAGGCCATCACTGACCGCCTTGGTCA
GCGTGCCCTGCGCATCGTCACCGCTGAACTCCCAGACGAACGCGCCGCCCAGGCCCTGGG
TCTTCACGTAACCCATCTTGCGGGTGATGTTGGCCGGGGTGTCGAAGCTCCACAGCGTGC
TGCCGTTGTAGATCCAGGTGGCACCGGCGGTGTTGTCGGTGTAGCCCGGCCACGCCAGGT
TCTTCAGCACCTTCCAGTCCTCGATGCCGGCTTCATACGTACCCGGGGCGGCGCCGGTCG
CGGTCTGGTACAGGCCGTTGTTGGCGTTGGCCACACCCGTCCAGCCACGCCCGTAGTAGC
CAATGCCCAGGTTGAGCTTGGCGGCGGGCACGCCACGGCTGATGAAGGCCTCGATGGCGT
CGTTGCTGTTGTACAGCTTCTGGTCGCCGGTGGACGGATCATTCGGCGAATCGAACAGCG
CCGACTGGTGATTGGTCTTCGCATCCCACGCGCCGTGGAAGTCGTAGGTCATCACGTTGA
TGTAGTCCAGGTACGGGTGGTAGGCGGCCGGATCGGTGACACGGATCTTGTCGATGCCGG
CACCCACCGCCACCGTCAGCAACAGGCCCGGCCGCACCGCATCGAGTTGGCGGCGGAACT
CGGCCATCAGCGCGGTGAAGTTGGCGTTGTCTTCCGGCTTGCCGCATTCGATGCCACAGG
CCACCGGGTATTCCCAGTCGATGTCGATGCCGTCGAACACGCCCAGCGCGGCACCGGCAC
CGCCGGCACCGTCGGTCACCGGCAGGTTGCCCTTGATGTAGGCGTCGATGCACGAGGCGA
CGAAGGCCTGGCGGTTTTCCGGGCGCGCTGCGCTGGAGAAGCCGCGCGACCAGGTCCAGC
CACCCAGCGAGATCAGCACCTTCATGCCCGGGTATTTGGCCTTGAGCTGCTTGAGCTGGT
TCCAGTTGCCGCGCAGCGGCTGGTCCCAGGTATCGGCACTGCCGCTGACGCTCTCGGCGG
CACTGAAGGCCTTGGTGTAGTCGGCGAAGGCATCGCCACCGGCACCGCTGTTCGGATCCG
ACGGCTGGGTGATGCCGACTTCGCATCGGTTGTTGCGCACGTTGCCGAACGCGTAGTTGA
TGTGGGTCAGGCGTGCGGCCGAGCCGCTGCTGTCGATGTTCTTGACCCGGTAGTTGCGGC
CGTAGATGCCCCACTGGGTGAAGTAACCGATGACGCGCTTGCCGGTGGTGCCGCCGTCAC
CGGCCAGCGTGGTGGCGCTGATTTCGGTGCCCTGCGCCGACGCGTTGCCGGCGTTGTCGC
GCGCCCGCACGCGGTAACGGTAGGTGGTCGATGCGGTCAGCCCGCCATCCACATAGCTGG
CGCTGGACGGCGAACCGACCAGGCTGCCGTTGCGGTACACGTCATAGCCAGCCAGGCCAC
TGCCACCGGTGTTGTCGGTGGACGGGCTCCAGCTGAGCGCGATGCTGTTGGCGGTACGGG
TGCCGACCGCCAGCCCGCCCGGCACGCTCGGTGCGGTGGTGTCGCCACCGGCGGCGTTGA
CGGTGATGGTGATGGTCGGGGTGCTGGTGGTGGCGTTGTTGTTGTCGGTCGCGACCGCAC
GCAGGGTGTGGCTGCCGGCGCTGGCATTGGCCCAGCTGGCCGCATACGGCGCACCGGTGG
CCACGCCCAGCGAGCTGCCGTCGCGGAAGAACTCGACCTTGGCGACGCTGCCGTCCGGGT
CACTGGCGGTAGCGGTCACGTTGACCGTGCTGCCGGCGCTGAAGGTGGCGCCGTTGGCCG
GCGAGGTCAGGCTGACCACCGGCGGCTGGTTGCTGCCGCTGCCATCGCAGGCACCAAGGT
TGGTGTAGTAGGGCGCACCGGCCGGATGGTCCGGCGGCGCGTTCCAGATGTCCTGGTTCG
CCCGATAGAGGACGCCTCCTTTCTGCAGGGTATCGCCGGCCCGGTAGATCCTGGCCTGGT
CCCACTGGGCCACGCCGGCACAGCTGGCAGCCTGCGCCAGGCCGGGCAGGGCGGCGGTAC
CGGCGGCCAGGGCAAGCAGCCAGGCCAGGTGGCGGGGACGACAGCTTCGGGTCGAACGTT
CGGCACTGCGCACAATCGGGTCGTACATGGGTAAGTCTCCGATCAAAGGGCGCGCGGGCC
CCGATGGCGCCGCGCGTGACGCAGGTCCGGGCGTCGCCCGGGAAGGCGACGGAGGGGGCG
GACGGGGTACCTGGGGGGCCGGGGAGAGAGTCCGGCGCCAGGTGGGGACAACGTTGTCAT
CAATCGCGTGGTCAATCCGTGAGCAAGCGCATGGTTCCGGGATTCGGGCGGAGAGCGGCG
CTGCGCGCGGTCGGCGGCCATCAGCGGAGCCCCCTCGTGGCTGGGGGCTTTCCGCGAAAA
GCAGATTTCTGGGGTTGGCCGGGTGGGTGGGCTGCGCAGGGGACGCCGTGAATACGTCCC
TGTAGGCTCGGGCGCGCCATCCATGGCGCTTACGCCCCTGCGCAACCCACCCGCCCGGCC
ACGGACAGGTTCCTGCGCGGCCAGCCACGAAAGACAGAACAAAAAATCAAAAGCAAAAGC
CGGTCGCTTCGCTCTTCAATGCCTGACTTCTGAGATTTCCCTGGTTGCCGGCCAGCGGCC
GGCACTACCGCAGAGCATGCACGCATGGCGTGGATTTACCGCAGATCGCGGAAATCTGTC
GAAGGCGGGGTGGGGGCGGGGGGGGGGGGGGGGGCGGGGGGGGCGCCCGCCCCCCCCCCC
CCCCCCCCCGCGCCCCCCCCCCCCCCCCCCCCCCCCCCCCCCCCCCCCCGCCACCCCACG
GGAACCCCGCTTTTGCTTTGGCCGTTGCTGTTGCCGTTGCCCTGGCCTCGGCGGGTGCCG
GGCGCCGCCCGGCCAGAGCCCTTCCCCCGCTTCCGGTACAATGTCGGGCCCGTTTCCCAA
CTACGGTTCCCCGGACATGATGGTCCTCGAGGGCGCGCCCGCCCTGTCGCCGTTCCGCCG
CGAACGTCTTGAATCCCGCCTGCAGTCCATCGCTCCCTCCCTGCGCATCAGCGGTGCCTG
GCACGTCTATTTCGTGCAGCCCGAAGGCAGCGCCGCCCCCGACCTGACCACCCTGTGCCG
CATCCTCGAAGCGGCGCCGCAGGCCGAAGCCGTGGCCGACGGCGCGGTCAGCCGCATCGT
GGTGCCGCGCCTGGGCACGCTGTCGCCGTGGTCGAGCAAGGCCACCGAACTGGTCCGCGG
TGCCGGCCAGCCGGTCAGCCGGGTCGAGCGTGGCCTGCGCATCGACGTGCAGGGCTGGCC
GGCCGATGCCGCCGCCCAGCAGGCGCTGGTCAAGGCGCTGCACGACCCGATGACGCAGTC
GGTGCTGGAGACCGTGGAACAGGGCCAGGCGCTGTTCTCGGCACCGGCCCGGGGTGAACT
GGAGCGCGTGCCGGTGGACCAGCTGGAGGCCGCCAACCAGCGCCTCGGCCTGGCCATGGC
CCAGGACGAGATCGACTACCTGCGCGAGCGTTTCACTGCGCTGGGCCGGTCGCCGTCGGA
CGTGGAACTGATGATGTTCGCGCAGGCCAATTCCGAGCACTGCCGCCACAAGATCTTCAA
CGCCAGCTGGACCATCGACGGCCAGGAGCAGGACCGCTCGCTGTTCCGGATGATCAAGAA
CACCCACCAGCAGACTCCGCAGCACACGCTCAGCGCGTACAGCGACAATGCCGCGGTGAT
CGAAGGCCATCCGGCCTCGCGCTATCGCCCCGATCCGGCCAGTGGCGAATACCGCCGCGA
GCCGCAGGTGCCCAGCGCGTTCCAGATCAAGGTGGAAACGCACAACCACCCGACCGCGAT
CGCGCCGTTCCCGGGTGCCTCGACCGGTGCCGGTGGCGAGATCCGCGACGAGGGCGCGAC
CGGCCGTGGCGGCAAGCCGAAGGCGGGCCTGACCGGCTTCTCGGTCTCGCACCTGCGCAT
CCCCGAGCTGCCGCAGCCGTGGGAAGCGCCGCGCGCGCTGAACCCGCGCATGGCGCCGGC
GCTGGAAATCATGACCGACGGCCCGCTCGGCGGCGCCGCGTTCAACAACGAATTCGGCCG
ACCGAACCTGCTCGGCTACTTCCGCAGCTTCGAGCTGCCCGAAGGCGCCGATCTGGTGCG
TGCATACGACAAGCCGATCATGCTGGCCGGCGGCCTCGGCGCGATTGATCGCGTGCAGGT
CGACAAGATCCCGCTGCAGGCCGGTGATGCGGTCATCGTGCTCGGCGGGCCGGCGATGCT
GATCGGCCTGGGCGGTGGCGCCGCCAGTTCGGTGGCCTCCGGCGAGAGCGCCGAGGACCT
GGACTTTGCCAGCGTGCAGCGCGACAACCCGGAAATGGAGCGCCGCTGCCAGGAGGTCAT
CGACCGCTGCGTGGCGATGGGCGCCAACAACCCGATCAAGTTCTTCCACGACGTCGGTGC
CGGTGGCCTGTCCAATGCCATCCCCGAACTGCTGCACGACTCCAAGGTTGGCGGTGTCAT
CGACCTGGGCAAGGTGCCCACCGATGATCCGTCGCTGTCGCCGATGCAGCTGTGGTGCAA
CGAGTCGCAGGAGCGCTACGTGCTGGGCGTGGCCCAGGAGCGCCTGGCCGAGTTCGCCGC
GCTGTGCGCCCGCGAGCGCTGCCCGTTCGCTGCCGTTGGCGTGGCCACCGCCGAGGAGCA
CCTGGTGGTGGCCTACGGTGCCGTGCCGGGCCACACCCCGGCCGATGCGCCGATCGACCT
GCCGATGGACGTGCTGTTCGGCAAGCCGCCGAAGATGCACCGCGACACCGCGCACCCGCC
GGCACCGCGCTGGCCGGCGCTGAAGACCGGCGGCCTGGACCTGCAGGAAGCCGGCCTGCG
CGTACTCGCGCACCCGACCGTCGCCTCGAAGAACTTCCTGGTCACCATCGGTGACCGCAG
CGTCGGTGGCCTGACCGCGCGTGAGCAGATGGTCGGCCCGTGGCAGCTGCCGGTGGCCGA
CGTGGCGATCACCCTGGCCGACTTCGATGGCGTGGCTGGCGAAGCGATGTCGATCGGCGA
GCGTACTCCGCTGGCCCTGCTCGATGCGGCGGCTTCGGCACGCATGGCGGTGGGCGAAGC
GCTGACCAACCTGTGCGCGGCCCCGGTCGATGCGCTGGATGAAATCAAGCTGTCGGCGAA
CTGGATGGCCGCGGCCGGCCACCCGGGCGAAGACGCGCTGCTGTACGACGCGGTGAAGGC
GGTGGGCATGGAACTGTGCCCGCAGCTGGACATCAGCATCCCGGTGGGCAAGGACTCGCT
GTCGATGCAGGCGCAGTGGCACGACCAGGGCGAAGCACACAAGAGCGTGTCGCCGGTGTC
GCTGGTGATCTCGGCGTTCGCGCCGGTCGCCGACGTGCGCAAGCAGCTGACCCCGCTGCT
CGACCGCGACGTGGACAGCGAGCTGTGGCTGATCGGCCTGGGTGCCGGCAAGCAGCGCCT
GGGCGGTTCGATCCTGGCCCAGGTGCACGCCGACCATGGCGACCTGCCGGCCTTCGCCGG
TGCCGCTCCGGACCTGGACGATCCGCAGCGCCTGCGTGGCTTCTTCGAGCTGATCCGCGA
TGCGCGCCAGTCTGGCCTGCTGCTGGCCTACCACGACCGCAGCGACGGTGGTGCCTTCGC
CGCGCTGTGCGAAATGGCCTTCACTTCGCGCCTTGGCCTGGACATCGCGCTCGATGCCTG
GGGCGATGATCCGTTCCGCAGCCTGTTCAACGAAGAACTGGGTGCGGTGGTGCAGATCGC
GCGCGAAGACCGCGCTGCGTTCGCCGACCTGGTCGAACGCCACGCACTGACCGAATGCGC
ACAGCGCATCGCCAAGCCGACCACCGCGCCGGTGGTGCGCGTGTCGCTGGGTGGCGAGAA
CCTGGCCGAATGGCGTTGGGACGCACTGTTCGACGCTTGGTGGTCGGTCACCCACGCGAT
GCAGAAGCGCCGCGACAACCCGGCCAACGCCGATGCCGAGCGCGAGGTCGCCCGTGCCTT
CAACGCACCGGGCCTGAAGCCCAAGCTCAGCTTCGACCTGAACGAGGATGTGGCGGCACC
GTTCATCAGCACCGGTGCGCGTCCGCGCGTGGCGGTGCTGCGCGAGCAGGGCGTCAACGG
CCAGATCGAAATGGCCAACGCCTTCGAACGTGCCGGCTTCCGCGCCTTCGACGTACACAT
GAGCGACCTGATCGAAGGCCGCGTGGCGCTGCAGGATTTCACCGGCCTGGTCGCCTGCGG
CGGCTTCAGCTACGGCGATGTGCTCGGTGCCGGCCGTGGCTGGGCCACCTCGATCCTGGA
GCGCAGTGCGCTGCGTGATGCCTTCGCCGCGTTCTTCGCGCGCGAAGACAGCTTCGCGCT
GGGCGTGTGCAACGGCTGCCAGATGATGAGCCAGCTCAAGAACATCATCCCGGGTGCCGG
ACACTGGCCGCAGTTCCGCCGCAATGCCAGCGAGCAGTTCGAAGCCCGCACCGCGCTGCT
GGAAGTGGTGGAATCGCCGTCGATCCTGCTGCGTGGCATGGCCGGCTCGCGCCTGCCGGT
AGCGGTGGCGCACGGCGAAGGCCAGGCCGTGTTCGACAACGCCGTCGACCAGGCTGCCGC
CCGCGTCTCGCTGCGCTACATCGATGGCCATGGCAACGTCGCCAGCCAGTACCCGCTGAA
CCCGAACGGTTCGCCGGACGGCATCACCGGCCTGACCAGCACCGACGGCCGCGTCACCAT
CATGATGCCGCACCCGGAGCGCACCCCGCGCGCGCTCAACCTGAGCTGGGCACCGGCTGA
ATGGCAGGGTGATTCGCCGTGGATGCGCATGTTCCGCAACGCGCGGGTGTGGTGCGGCTG
ATCGCATCGTTCCGCGCAGGCCGCAATGCCACCGCGTATGGAAAAACCCGCCGCTTTGTC
GGCGGGTTTTTCTTTGTGTGCGTGAAATTGCTGATCTGGCCGCTAGTTACATCCGTTTTC
ATGCGCCAGCAGTTCGTCACGTATGTCTAACAAAATGCCTTTATAAACACGTGAAATAGT
GAACTGCTTCACGGCAATAGGATTTGTCGTGTCAAAGTCTTGACGATCTGCAAAGTTGCC
GTTAACACTTGAACCCCGTTTCAGAATCATTCATTTCGCAGTAACCGGTTGGCGCACGCG
CTCGGTTTTCTGTCGCTGCGCGCCGTTCGGCAATACCCCGCAGTAAATCACGCGAATAAA
CGCCCCCAGGGGACGTTGGGCCGGAAAGCCCAGCGGTGGCGTTGCTTTGCCCAAAACCAG
TCCAATCAGGAGCCGTACCGATGAATCGGATTTATCGCAAGGTCTGGAACAAAGCACTGG
GTCAGTTGGTGGTGGCCTCGGAACTGGCCTCCTCCGACAGCAGCAGTGGCGGGGTCGTCG
ACCAGCGCCGCGATGCGACACAGGCCACGCCCGCACTGCTGGCGGTGGCACTGGGCCTGG
TATTGGGGTTGGGCATGAGCGGCAGCGCGACGGCACAGTCGGTGCAGATCGGCGGCAGCG
CCACCTGCGTTGCATTCAGCGGCAAGCTGCTGGAAAAGTGCCTGATCGAAGGCTCGGCCA
CGGCCAAGGGCAGCAACGCGGTGGCGATCGGCAGCAACAGCAATGCCAGCGCCGCCAACA
GCGTGGCGCTGGGCGCTGGCTCCAAGGCCACGCGGGCCAATACCGTGTCCATCGGCGATG
CCGGCAAGGAGCGGCAGATCACCAACGTGGCTGCTGGCACGCAGGGCACCGATGCGGTGA
ACAAGGCGCAGCTGGACGCGCAGGCGCGCGCCACGCAGGCCGCGCTGGCTGATGTAGCCG
CCGATGGAAACCGCTATTTCAAGGCCGACGGCGCAGGCGATGACAGCGACGCGGCGAAGA
TCGAGGGGCAGGGCGCAGTCGCGGCCGGCGCCGGTGCACAGGCGCTGGCCAACGCCACCA
CCGCCATCGGAACCCAGGCCATTGCCGCCGGTCTCGGCGCCAGTGCCTTCGGCCAGGGCG
CCCTGGCAATCGGCGATGCCAGCGTGGTGGTCGGGCAGAGCGCGGCCGCGTTCGGGCTTG
GCGATACAGCCGTCGGCGCCAGCGCGTACGCAGCCAGCGAGAACGGCGCGGCCACCGCAC
TCGGTGCGTTGTCCGAAGCCACTGCCGATGGCGCGACGGCCGTCGGCGGTGGTGCCGTGG
CGATGGGCCCGGGCAGCACCGCACTGGGCCGCGGCGCCACTGCCGCCAATGAAGCATCGA
TCGCGGTGGGGGCGTTCAGCACTGCCGTGGGTGAGTACAGCACCGCGCTGGGGTCCAACT
CGGCGGCGGTCGCCACCGGCAGCGTGGCGCTGGGCGCCGGCTCGCTGGCCGACCGTGTCG
ACACCGTGTCGGTCGGCGCCGCCGAATACGGCCTGACCCGGCAGATCACCAGCGTCGCGG
CGGGCACCGAAGACACCGACGCGGTCAACGTCGGCCAGTTGAAGGGCGTCGCCGCCGTGG
CCGATGCCACCGCCAAGCGTTTCCAGGCCACGGGCAGCAGCAACAGTGATGCGGGTGCAT
TGGCCGAGGGCGACGAGGCGCTGGCGGCTGGCGAGGCCGCCAATGCGATCGGCAAGGGTG
CGACGGCCGTGGGCGCCGGTGCGACCGCCGTCGCGCAGAACGCCACCGCCGTTGGCAACA
ACGCGCTGGCCTCGGGCCAGAACAGTGCCGCGTTCGGCAACAACGCGCAGGCCAACGGCC
CAGGCAGTGTCGCCGTCGGTGGTGCTGCGGTGGATGCCGATGGCAATCCGCTGATCACCA
GTGGCGGCGTGCCGGTGGAAACCGGCGCCACCAGTGCCGGTGTCGGGGGTACTGCGGTGG
GTGCGAGTGCCGAGGCCGGTGGTTTCGCCGCGTCGTCCTATGGCGTTGGCGCATATGCCG
CCGGCGCGCAGTCGTCCGCGTTCGGTGCGGTTGCCAATGCCATCGGTGATTACTCCACCG
CGCTGGGTACGCAGAGCAATGCCACCGGCACCAGCAGCGTGGCCATCGGCGGCCCGGCCG
ATCTGATTCCAGGCCTGGGCTTCTTCGTGCAGACCCAGGCCAGCGGCGAAGCGTCGACCG
CCGTCGGCGCCGGTGCCATCGCCAGCGGTGATCGCGCGGTGGCCAACGGCAGCCTGACCG
AAGCGTCCGGCGCCGAAGCGACTGCGGTCGGCTACTTCGCCTACGCACCGGGCGAGAACG
CCAGCGCGCTCGGCGCGCAGACCTGGGCCAGCGGCGCGCAGAGCACCGCCGTGGGCTACT
ACGCCACCGCACGCGGTGCCAACAGCGTTGCGCTCGGCGCCAACTCCGAAGCGGTGCGTG
CCAACAGCGTGGCCGTGGGCAGTGCCGGCAACGAACGGCAGATCACCAGCGTCGCCGCGG
GCAGTGAAGCCACCGATGCAGTGAACAAGGCGCAGCTCGACGCGGTGGCCAGCACCGCCG
ACAGCACAGCGCGCTTCTTCCAGGCCCAGCCGGAAGCAGGCAGCGATGCGGGTGCATTGG
CCGAGGGCGAAGGTGCGGTTGCGGCGGGTTCGTCGAGCAATGCGATCGGCGCCGGCGCGG
TTGCACAGGGCGCAGCAGCCTCGGCCATCGGTGACGACGCCGTGGCGGTGGGTCGCAACA
GCAACGCCACCGGCAATGGCGGTGTTGCCATCGGTGGCCTCGGCCAGGCCTACGACGAGT
ACAACCAGCCGATCATCGGTGCCGACGGTACGGCACAGCAGGTCGGCACCACTGCCGTCG
CCGACGCCACAGCGGTCGGCAGTGGTGCGCAGGCGACCGGTGCTGCCAGCAGTGCGTTCG
GCAACGCCGCCAGGGCCAGCGGAGACAACAGCTTCGCGGCCGGCGGCAAGTCGCGTGCGA
CCGGCAGCTACGCGGTTGCGGTTGGCGACAGCGCCTTCGCCAGCAGTGACGACAGCACCG
CCGTCGGTGGCTACAGCTGGGCTACCGCAAGCGGGGCGAGTGCGTTCGGCTCCGGCGCCT
GGGCAACGGCCACCAATGCCTCGGCATTTGGCAACGCGGCCTGGGCCAGTGGCAGTGGTG
CGACCTCCATCGGTTACAACAGCTGGGCCAACGGCACCAGCTCCACCGCCGTCGGTCGCG
GCGCATTCGGTTATGGCGACAACAGCGTGGCGCTCGGCTTCCAAGCGCTGGGCAACAGCC
TCAACAGCATCGCCATCGGCACCAACACGGTGGCCGGTGGTGAAAGCGCGATCGCGCTCG
GTGCCGGCAGCAACGCCAGCGCCAGCAACGCCGTCGCACTGGGCGCCGGCTCGGTCGCCA
ACCGCGCCCGCAGCGTTTCGGTCGGCAGCACCGGCAACGAACGCCAGGTGACCAACGTCG
CCGCCGGTACCCAGGCCACCGACGCGGTGAACAAGGCGCAGCTGGATGCCGTGGCGGGCG
CGGCAGCCACCACCAGCCGCTTCTTCCAGGCCAGCGGCAACGGCGGTGATGTGGCCGGTG
CACTGGTGGACGGTGACAACGCGCTGGCCGCCGGTGATGCGGCCAACGCCATCGGCAACG
GGGCCACCGCACTCGGCAGTGGCGCCAACGCGCTGGCCAGCAATGCGCAGGCACTGGGCG
TCAACGCCCTGGCCAGCGCCGCCAACGCCAGCGCGGTCGGTGCAAATGCGCAGGCGACCG
CTGAATACGCAACCGCGCAGGGTGCGGAAAGCGAGGCCAGTGGCGAGCAGAGTGCGGCGT
TCGGTGCGGCCAGCATCGCCAGCGGTGCTGGCAGCACCGCGACCGGCGTGCTGTCCGAAG
CCTCCGGCGAGGAGGCGGTGGCAGTGGGGTACTTCAGCAATGCCAGTGGCAGCGGCGCCA
CCGCGGTCGGCAGCGAGAGTGTCGCCAGTGGCACCGCGTCGGCAGCGTTCGGCATCGGTG
CCGAGGCGACCGGCGGCTACAGCACCGCCATCGGTGGCTATGCACAGGCCTCGGCCTTCA
ATGCCACAGCCTTCGGCAACTTCGCCAATGCCTCCGGCTCCAACAGCGTGGCGCTGGGCG
GTGATTCGGAAGCCTCCGGTGCCTACAGCACCGCCACTGGCCAGGGCAGCCTGGCCACCG
GCACCAACAGCGTCGCCGTCGGCGGATCGCTGTTCGGCGTGCTGGCCACCGAAGCATCGG
GCAACTACTCCACCGCCGTCGGTGGCGGCGCCTGGTCCGGTGGCATCAACAGCACCGCGC
TGGGCAACGCCGCCGAATCGCGCGCTGCCAACAGCGTGGCGCTGGGTGCCGATTCGATCG
CCGACCGCGACAACACCGTGTCGGTCGGCGGCGGTGGCAACACCCGCCAGATCACCAACG
TGGCTGATGGCACGCAGGGCAATGATGCGGTCAACAAGAACCAGCTCGACGCCGTAGCCG
CCGCAGCGGAAAAGACCAGCAGGCAGTTCCAGGCCAGCGGCAACGCCGATGGCGAAACAG
GGGCACTGGTCGAGGGCGACAACGCGCTGGCGGCCGGCGATGCGGCCAACGCCATCGGCA
ACGGGGCCACCGCGCTGGGCAGCGGTGCCAACGCGCTGGCGGCCAACGCCACGGCCGTGG
GCATCGATGCATTGGCCACCGGCAACAATGCGGCGGCGCTGGGCAGCACAGCGCAGGCCA
GCGGTGAAGACAGCCTTGCGCTCGGCACCGGTGCCAGCGCCAGCGAGCTCGGCGCCAGCG
CGGTCGGTGCGCGTGCACAGGCCAGCGGTGCGTACAGCACGGCAACCGGCACCGAATCCA
ACGCCAGCGGCACGCAGGCCCTGGCCAGCGGCTTCCGTAGTGCCGCCTCTGCCGATGGCA
CCACTGCCGTCGGTGGCTATGCCGAGGCCAGTGGACGCCTCGGCACCGCATTGGGCTACG
GCTCGGCGGCCAGTGGTGCCAACACGACCGCCGTCGGCTTCGGTGCTGCTGCAGCCGGTA
CCGGTGCCGTGGCGGTGGGTCAGTCCAGCGAGGCCAGCGGCGAGGAAAGCGTGGCCATCG
GTGGCAGCACCTTCTTCGGCCTGATCCCGTCGCGTGCCAGTGGCACCGGTGCGGCGGCGT
TCGGTGCCGGCGCATGGGCGACCGAAGACTACGCCACGGCAATCGGCTGGAACTCGTGGG
CCGCCGGCAGCAATGCCACGGCCCTGGGCGCCAACGCCACCGCCAACGGCAGCAACAGTG
TCGCCCTCGGTGCCGGCTCCAAGGCCGACCGTGACAACACCGTGGCCGTCGGCAAGGCCG
GTGGCGAACGCCAGGTGACCCATGTGGCAGCCGGTACCGAAGCCACCGACGCGGTGAACA
AGGGCCAGCTGGATGCCGTTGCCAGCGTCGCCGACAGGACCAGCCGCCAGTTCCAGGCCA
GCGGCAATGCCGATGGCGAGGCCGGTGCCCTGGTGGACGGTGACAACGCCTTGGCCGCCG
GCAACGCGTCCAACGCCATCGGCAACGGTGCCACCGCGCTGGGCAGTGGCGCCAACGCGA
TGGCCGCCAACGCCACGGCGGTAGGCGCCGACGCCCTGGCGACCGGCAGCAACGCGGCGG
CACTGGGTACCAACGCACAGGCCAGTGGTGTCGACAGCGTGGCCGTGGGCAGCGCTGCCC
GCGCCAGTGAACTCGGCGCCAGCGCTACCGGCGCCGGCGCCCAGGCCAAGGGCGCCTACA
GCACCGCCAGCGGCGCGCAGGCCACGGCCAGCGGCACGCAGTCGCAGGCCAGCGGTTTCC
GCGCCACTGCCTCGGCCGATGGCGCCTCGGCGCTGGGCAGCTACGCCGAAGCCAGTGGTC
GACTGGGTACTGCGGTGGGCTACGGCAGCAAGGCCACCGGTGCGAACGCCACCGCGGTGG
GTGTCAGTGCCAACGCTTCGGCGGCCGGCAGCATCGCACTGGGCGCAGGCTCGGTGGCTG
ATCGTGCCAACACCGTGTCGGTCGGCAGTGCCAGCAGTGATCGACAGATCACCCGTGTCG
CCGCCGGTACCGAGCGCACCGATGCAGTCAATCGTGGCCAGCTCGATGCGGTCGCGGCGA
CCGCCGATGGCACCGCACGCTACGTCAAGGCCAGCGGCGCGGGTACCGCCAGTGCCAGCG
GCAGCGATGCCGCAGCGATCGGTTCGGCCGCCAGTGCCAGCGGCGCACGCAGCAATGCGC
TGGGTGCCAATGCGATGGCCATCGGCAACGGTGCGCTTGCACTGGGCAACAGTGCCGGCG
CGTCCGGTGCGAACTCGGTGGCACTGGGTGCGGGCTCGCGTGCGCTCGATGCCAACGTGG
TGTCGGTCGGTGGTGGCAACGGCACCGATGGCCCGGCCGCGCGCCGCATCGTCAATGTGG
CCGACGGCCGCATCGCCGCCGGCAGCAGCGACGCGGTCACCGGCTCGCAGCTCAACGTCA
CCAACCAGCGCGTGGGCGCCGTGGAAACCCGTGTCGGTGATTTCGACTCGCGCATCGCCA
CGGTCGAGACCACGGCGGCCAGCGCCGTCGGCTATGACGACGCCAGCCGTGACCGCCTGA
CCCTGTCCGGCTTCCAGGGCACCACCATCGACAACGTCGGCGCGGGCAACATCGCCGCCG
GCAGCCGCCAGGCGATCAATGGCGGGCAGCTGTTCCAGTCGCTCAGTGATGCCGCCAGCT
TCCTCGGCGGTGGTGCCAGCGTCGGCATGCAGGGCGTGTTCGTGGCACCGAACTACGTGA
TCCAGGGCGCCACCTACAGCAATGTCGGCGATGCGCTGGGCGCGCTGGACCGCAAGGTCA
GTGAGATTGACCGTCGCACTGCCGGTGGCACGCGAGCAGGCGCGTCCAGCCTGCGCGCAA
TGAGTGCTTCGCTGGATGAAAGCCCGCAGGCCAGCCTGGCCGACGCACCGGCAACGGCCG
ATGCCGCGCCGGCCAGTACCGCACGCGTGCAGGGCACGCCGACGGTGGCCGCGGCGGGGG
CGGGCATTCCGGTCGGCACCCCGGCCACCGGCTTCAACGCCGTGGCCATGGGCGATGGCG
CGGTAGCCAGCGGCGCTTCGTCCACGGCCATCGGCCAGGGCGCCAGTGCCACGGCGGCAA
ATGCCGTGGCGCTGGGCCAGGGCTCGGTTGCCGATCGTGCCAACACGGTCTCGGTGGGCA
GCGAAGGCAACGAACGCCAGGTCACCAACGTCGCCGCGGGCACCACCGCCACCGACGCCG
TCAACAAGGGCCAGCTGGATCGTGGCATGGCGACGGCGAACAGCTACACCGACAGTCGCG
TCCAGGCCGTTGCCGACAGCTTCGATGTGTTCAAGGGCGAGATCGACGGACGCCTGCGCC
ACATGGACCGCCGCATCGATCGCCAGGGCGCGATGAGCGCAGCGATGCTCAACATGGCTA
CCAGTGCCGCCGGTATCCGCACCCAGAACCGTGTCGGCGTCGGCATCGGTTTCCAGGGTG
GCGAGTCGGCGTTGTCGCTGGGTTACCAGCGTGCGATCAGCGATCGCGCCACGGTCACCT
TCGGCGGCGCCTTCAGCAGTGACGACAGTTCGGTCGGCGTCGGTGCCGGCTTCGGCTGGT
AAGCCACTCCATCGCGCCGGCGGCCACCCACGCCGGCGCCGTACCTGCAGTGAGGGCCTG
GGGGGAGGTCACGGCAATCCCGGCTGGGCCGGCCGGGAGTCGTCAAGGAATGATGGCCGC
AGTGTTGGTTCGATCCATGACCCAGAAGAGGAATTCGACGTGATCAAGAAGCAGAACCTT
CGCATCAATGTGCTTGCCGCCGCCGTGCTGTCGATGACGGCGGTCGGTGCCGTCCACGCC
GCCGGGTTGCCGACCCGTGAACCGGTGCGCCAGGCCAGCACCGCCCAGCCGGGTACCGAG
CGCATCATCGTCAAGTACCGGGCCGGCGCTGCTGCCGCCACCGACCGCTCGGCGAAGCTG
TCCACCGTGCAGTCCGCACTGACCCGTGCCAGTCTCTCCGGCGGCACGTCACGCGCCAGC
ACGCTCGGCCCGCAGGTGGTCCGCAAGCTGTCTACCGGTGCGGACCTCATCCGTGTGCAG
GGCCGCCTGGCACCGGCCGAACTGCAGCGCGTGCTGAAGGAACTGAAGGCCGATCCGTCG
GTGCAGTACGCCGAAGCCGACGTGAAGCTGCGCCGCAGCGAACTGCGTGCCGGCAACGTG
CAGCCGGCGCTGGTGCCGAACGATCCCTTCTACCAGCAGAACCAGTGGCATCTGCACAAT
GCGGTCGGCGGCATCAACGCACCGGCGGCGTGGGATGTCTCGCAGGGCGAGGGCATCGTG
GTGGCAGTGATCGACACCGGCGTCCTGCCGCAGCATCCGGACCTGGTCGGAAACCTGCTG
GAAGGCTACGACTTCATCAGCGATGCGGAGACCTCGCGGCGCCCGACCAACGATCGCGTG
CCGGGTGCGCAGGACTACGGTGATTGGGTCGAGAACGACAACGAGTGCTATGACGGCTCG
CTGGCCGACGACAGTTCCTGGCACGGCACCCACGTCGCCGGCACCGTGGCCGAGCAGACC
AACAACGGCGTCGGCATGGCCGGTGTCGCCTACAAGGCCAAGGTGCTGCCGGTCCGCGTG
CTGGGCAAGTGCGGCGGCTACCTGTCCGACATCGCTGATGCGGTGACCTGGGCCTCCGGC
GGTACCGTGACCGGCATCCCGGCCAACACCAATCCGGCCGAGATCATCAACATGAGCCTG
GGGGGCGGTGGTTCCTGCGCCAGCACCTACCAGGACGCGATCAACGGCGCGATCTCGCGC
GGTACCACGGTGGTGGTGGCTGCCGGCAATGAAGCCGACAACGCGTCCAAGTACCAGCCG
GCCAGCTGCGAAGGCGTGGTGACCGTGGGTGCCACCCGCATCACCGGTGGCATCACCTAC
TACTCCAACTATGGAGCCCGCGTGGACCTGTCCGGTCCGGGCGGTGGCGGCAGTGTCGAC
GGCAACCCGGGCGGCTACATCTGGCAGACCGGCTCCAATGCGGCCACCACGCCGGAATCG
GGCACGCCGGGCTACATGGGCATGGGCGGTACCTCGATGGCTTCGCCGCATGTGGCCGCC
GTTGCGGCACTGGTGCAGAGCGCACTGATCGCCAAGGGCAAGGATCCGTTGACCCCGGCC
GCGATGCGTACCCTGCTGAAGGAAACGGCGCGTCCGTTCCCGGTCGCCATCCCGGCGGCG
ACCCCGATCGGTACCGGCATCCTGGATGCCAAGGCCGCGCTGGCCAAGGCACTGGAAGAA
CCGTGCACCGAGAACTGCGGGCCGGTGGCCACGCCGCTGACCAACAAGGCCGCAGTCGGC
GGCCTGAACGGTGCTGCCGGCAGCAGCAAGCTGTACAGCTTCGAAGCCGTCGCCGGAAAG
CAGCTCAGCGTGATCACCTACGGTGGCACCGGCAACGTCTCGGTCTACATTGCCCAGGGG
CGTGAGCCGAGCGCCAGCGACAACGACGGCAAGTCGACCCGGCCCGGCACGTCCGAAACG
GTGCGGGTGAACAAGCCGGTGGCGGGCACCTATTACATCAAGGTGGTGGGCGAAGCGGCA
TACAACGGCGTGAGCATTCTCGCCACGCAGTAATCACCTCGTGTCGTAGTTGAACGGCCG
ACGCCCGTCACCCTGTGTGACGGGCTTCGTCTTTTTACGAAAGGTGGCCGCAGGGCGGCG
GAAATCACGGCTTAACTGCTAAAGTCGGGCCGATTGACAGGAGAGTCACGTGAACGCGCT
CGCTGCAACCGTTACCGACGACGCCGAAGGCCGCATCCTGGATGCGTTGCTGGCGCGCGG
CCGGCTCAAGGAAGGAGACCTGGCACGCGCGCGGCCATTGCATGCCGAGGCCGGCGGCAG
TCTGCTGGGCCTGCTGGTGCGCCTGGGCCTGGTGTCTGAACGCGACCAGGCACAGGCCAG
CGCTGAGGTGCTGGGCCTGCCGCTGCTGGAGGGCAAGCAGGTGCCGGAGGCCCCGCCGCA
GGCGCTGGCCGAGGGACTTCCGCTGTCGCTGCGCTTCCTGAAGCAGTTCCATGTGTGCCC
GCTGGAGTTGGATGAACACGGGGTGCGGCTGTGGCTGGCCGATGCCCACGACGCCTATCC
ACAGCAGGCCGTGCAGTTGGCCCTTGGGGTTCCGGTGATACCGGTGCTGGGCATGCGCGC
GGAGATCGATGACCTGGTCGAGCGCTGGTTCGGCCAGGGCCGCAGCGCGATGGGCGCGAT
CGTGGAAACCGCGGATGGCGAGGGCGGTGCGGTCGACGACATCGAGCACCTGCGCGACCT
TGCGTCGGAAGCACCGGTGATCCGCCTGGTCAACCTGGTGATCCAGCGTGCGGTGGAGCT
GCGCGCTTCGGATATCCATGTCGAACCGTTCGAGAGCCGGTTGAAGGTCCGCTACCGCGT
CGATGGCGTGCTGGTGGAGGGCGAAAGCCCGCCGGCCAACCTCACCGCTGCGGTGATCAG
CCGCATCAAGATCATGGCCCGGCTCAACATCGCCGAGCGCCGCCTGCCGCAGGACGGCCG
CATCATGCTGCGCGTGCAGGGCAAGGAGCTGGACCTGCGCGTGAGCACGGTACCGACCGC
GCATGGCGAAAGCGTGGTGATGCGCCTGCTGGACCGCGAAACGGTGGTGTTCGATTTCCA
CCGGCTCGGCTTCACCGATGCCTTCCTGCCGCAGTTCCGCAAGGTGCTGGAACAGCCGCA
TGGCATCCTGCTGGTCACCGGCCCGACCGGCTCGGGCAAGACCACCACGCTGTACACCGC
GCTGAGCCAGCTCAACACCGCCGACGTCAAGATCATCACGGTCGAAGACCCGGTGGAATA
CCAGATCGAAGGCATCAACCAGATCCAGGCCAAGCCGCAGATCGGCCTCGACTTCGCCAA
TGCCCTGCGCAGCATCGTGCGCCAGGATCCGGACATCATCATGATCGGTGAAATGCGCGA
CCTGGAAACCGCGCGCATCGCCATCCAGTCGGCGCTGACCGGCCACCTGGTGCTGTCCAC
CCTGCATACCAACAACGCAGCCGGTGGCATCACCCGCCTGCTCGACATGGGCGTGGAGGA
CTACCTGCTCACGTCCACCATCAACGGCATCCTGGCCCAGCGCCTGGTGCGCCGGCTGGA
GCCGACCCACGCCGAGCGCTACGAAGCCTCGCCGGAAGAGATCGAGCGGTTCGAACTGCG
CCGCCTGCAGCCGGAAGGGCCGATCCACCTGTACCGCCCGAAGCCGTCTGCGCTGGCGCC
GACCGGCTACCTGGGGCGTACCACCATCATGGAATTCCTGGTGATGAACGATGCGCTGCG
CCGTGCGGTGATGCGCCGCGATGGCATGGGCGAGATCGAGCGCATCGCCCGCGAGGCCGG
CATGCGCACTATGTACGAGGATGGCCTGTCCAAGGCGTTGAGCGGGCAGACCACCATCGA
GGAAGTGCTGCGCGTGACCGAGGAAAGCTGATGCGTGCAGGACGCCGGGGCTGACATGCC
GAACTATCGCTACAAGGCGCTCAATCCGCATGGCGAGGTCTTCGATGGGCAGATGGAAGC
GGCCAGCGAGGCCGAGTTGATCGCGCGCCTGCAGGACCAGGGCCACCTGCCGATGGAGAC
GCAGCTGGCCGACGCCGGCGCGATCGGCGGCAGCAGCTGGCGCAACCTGCTGCAGCAGCG
CCCGCTGCAGGGCGCCGCCCTGCTGCAGTTCACCCAGCAGCTGGCGACCCTGCTCGGTGC
CGGCCAGCCGCTGGACCGCGCGCTGTCGATCCTGCTGGGGTTGCCCGAGGACGAACGATC
GCGCCGCGCGATCACCGACATCCGCGACGTGGTGCGCGGTGGCGCACCGCTGTCCACCGC
GCTGGAGCGCCAGCATGGGCTGTTCTCGCGCCTGTACGTGAACATGGTGCGCGCCGGCGA
AGCCGGTGGCAGCCTGCATGAAACCCTGCAACGCCTGGCCGACTACCTCGAGCGCAGCCG
CGCGCTGCAGGGCAAGGTCATCAACGCGCTGGTCTACCCGGCGATCCTGCTGGTGGTGGT
CGGTGGCGCGCTGTTGTTCCTGCTCGGCTACGTGGTGCCGCAGTTCGCGCAGATGTACGA
AAGCCTGGACGTGGCGCTGCCGTGGTTCACCAACGCGGTACTGCAGCTGGGCCTGTTCGT
GCGTGACTGGTGGGTGCTGCTGCTGGTGGTGCCCGGCGTGCTGGTGCTGTTCTTCGAGCG
CAAGGCGCGGCAACCGGCGTTCCGGTTGGCGCTGGATGGCTGGCTGCTGCAGCGGCGTGG
CATCGGTCGCCTCATCGGCGAGCTGGAAACCGCCCGGCTGGCGCGCACGCTGGGCACACT
GCTGCGCAACGGCGTCCCCTTGCTGGGGGCACTGGGCATCGCGCGCAACGTGCTGGGCAA
CCGCGCCCTGGCCGCTGACGTCGAAACGGCCGCCGATGAAGTGAAGAACGGCGCCGGCCT
GTCGCTGGCCCTGTCGCGCGGCAAGCGGTTCCCGCGCCTGGCGCTGCAGATGATCCAGGT
CGGCGAGGAATCCGGCGCACTCGATACCATGCTGCTCAAGGCCGCCGACACCTTCGAACA
GGACAGCGCCCGGCGCATCGACCGCATGCTGGCGGCGATGGTGCCGGCGATCACCCTGGT
GCTGGCCTCGGTGGTCGGCGCGGTGATCGTGGCTGTGCTGGTGCCGCTGTATGACCTGAC
CAATGCCATCGGTTGACGATGGCACTCCCTGCAACCCCGACACTCCGCAACTGAAAGGAC
CGTCCATGATTGCCCGTCGCCGACCGATCCGCCTTTCCTTCACCGCCGCGCGCAACCAGT
CGGGCATGAGCCTGCTGGAAATCATCATCGTCATCGTGCTGATCGGCGCGGTGCTCACCC
TGGTCGCCAGCCGCGTGCTGGGCGGCGCCGACCGTGGCAAGGCCAACATCGCCAAGGCGC
AGGTGCAGACCGTCGCCTCCAAGATCGACAACTACCAGATCGACACCGGCAAGCTGCCGG
CCACGCTCAACGACCTGGTGACGGCGCCGGCCGGTGTCGGCGGCTGGCTCGGCCCGTACG
CCAAGCCCGCCGACCTGAATGACCCGTGGGGCCACGCACTGGAGTACCGGGCGCCGGGCG
AAGGCCAGCCGTATGAGCTGGTCAGCCTGGGCAAGGATGGCAAGGCTGGCGGCAGCAGCG
TCGACGCTGACATCCGCTACCAGCCGTAACCGCGCATGACGCACTTCCTGCCGCGCCGGT
TGCCACGCCCGCGCCTGCACGGCAGGCGCGCGGCTGGACTGTCGTTGCTGGAAATGCTGC
TGGTGATCGCATTGATCGCGGCGATCGGCCTGATCACCGCCGCCGGCCTGTCGCGCGGGT
TCGCCGGCATGCAGCTGCGCAGCGCCGGCAAGGACATCGCCAGCCAGCTGCGCATGGTGC
GCGCGCAGGCGATCGCCCGCGGCGAACCGCAGCGCTTCGTGATCGAACCGGCACGGCGCC
GCTGGGAGGGGGCCAACCAGCGCCACGGTGAGGTGCCGGCACAGCTGCAGGTGCAGTTCG
AAGGTGCCGCACAGCTGGCCACCGCGGCGGGGCAGGGCGTGATCGAGTTCCATCCCGATG
GTGGCTCCAGCGGCGGCCGTATCCGGTTGCAGCGCGACGGTGCCGAATGGCGCGTCGACG
TCGGCTGGCTGACCGGCGAGGTCCGCTCCGGCCCCTGGCGGGCGCAATGAAGCGGCGCGC
GCGTGGCTTCACCCTGCTGGAAGTGATCGTCGCTTTCGCCCTGCTGGGCCTGGCGTTGAC
CCTGCTGCTGGGCAGCCTGTCCGGTGGCGCGAAGCAGGTACGTGACGCCGAGCTGCGCAC
GCGTGCGGTGCTGCATGCACAGTCGTTGCTGGCCCAGGCCGGTGTCGACGCGCCGCTGCA
GGTGGGCAGCCAGCAGGGTGACTGGGAACAGGGGCGCTATCACTGGGAGCTGCAGGTCCA
GCCGTGGGTCGAGCCACGCGCCGGCAACGTCGTGCAGGCCACGTCAGCGGGCACCCCATG
GCTGGCCGAGCTGCAGCTGCGGGTGCGCTGGGGCGACAGCGAGCGCGAACAACTGCACTG
GCGCAGCCTGCGCCTGTTGCCGCCCGACCTGGAGAACGCGCGATGAAGCGGCGCGCCGCG
GGCTTCACCCTGGTCGAAGTGATGCTGGCCACCGTGCTGCTGGCCGGCGGCCTGGCACTG
GCCTTTGCCAGCGTGCGCTCGGCGATGGCGGTCAGCCAGCGCGGCGAGCAGATCGCCGCT
GAAAGCGAACGCATGCGCGCGGTCGAGTCGTTGCTGCGCAGGCAGCTGGCGGGTGCACTG
CGCACCCCGCTGGAGGCCCCGGACCCCACCCGCGAACCCATCTTCTTCCAGGGCGAGGAG
CAACGCATGCTGTTCGCCGCCGACCTGCCCGGTTACCTCGGCCGTGGCGGCCCCTACCTG
CACGCGCTGCAGGTGGACGGACGCGGTGGCCAACAGCGCCTGCTGCTGGACCTCGTGCTG
CTGCAGGAAGGCGAGCGCATCGCCGAGAATCCGCCGCGCCCGCCGGAGGTGCTGGTGGAC
AACCTGAAGTCAGTGCAGCTGCGCTATCGCGGCATCGATGCCAGCACCGGGCAGGTGACC
GACTGGCTGCCGCGCTGGGATGACACCCGCCGCCTGCCGATGCTGGTGGAAATCCAGATC
GTGCCATCCCGGGGCGCGCCGTGGCCGCCACTGGTGGTGGCGCTGCGTGCCGGTGGCAGT
GGAGGCACGCGATGAGCCGTCAGCGCGGGGCGGCATTGGTGCTGGTGCTGTGGCTGATCG
CATTGATGACGGCGCTGGTCGGTGCGTTCGCGCTGAGCGCACGGGTCGAGCACCTGCAGC
AGCGCGTGCTGGATGACGATGCACGCGGGCAGGAACGTGCGCGCGCCGGCCTCGAATATG
CCCTCCTGCGCCTGTCAGCCGATCCGCAACGGGCGCCCTGGCGTGCCGATGGCCGTACCT
ACCGCTGGCAGTTCGACGACGCCAGCATCGAGATCAAGGTGCTGGACGAGAACGGCAAGA
TCAACCTGAACCTGGCCGACGCCGCACTGCTGACCGCCTTCCTCAAGGCGCTGGGCGAAG
ACGATGCACAGGCCCGGCAGTTGGCCGGCGCCATCATCGACTGGCGCGACGAGGACAGCC
TGCTGCAACCGGGCGGTGGCGCCGAAGCGCCGGACTACGCCGCAGCCGGATTGCCCTACG
GCCCACGCAACAAGCGCTTCGAGACCCTGGGCGAGCTGCAGCGGGTCCTGGGCATGCGCG
GACCCCTGTACCGGGCGATGCTGCCGCACCTGACCCTCTACAGCCGCCAGGCACGGCCGG
ATCCGCAGTTCGCCAGCGCGCCGGTGCTGACCGCGCTGGGCCTGGATGCGGACAGTGTGA
TGGCGCAGCGCGCACAGCAGGAGCGTGATGCAGATTCCGCTGGCGGCACGACAACGCTTG
CCAGCAGCAGCGGCACCTATAGTATCGAGTCCGGTGCCATCGACGGCAGTGGACGCAGGT
CGGTGTTGCAGGCAGTGGTACGCAGTGGCTCGGGCGGGGTTCCCGGGCGGACTTACACAG
TGCTTCGCTGGGAGCAGGGAATGACAGCAAGATGACGGCGTGGCAGGACAGTCTGCGGCA
GGTGCAGGGCCGGATCGGCCCGGGCGCCGGCCGTTTCCTGCGCTGGTGGCGGCAGTCGCT
GCTGGCCTGGGTGCCGGTGCGCTGGCAATGGGCATTGGGCTGGGGCCAGGCACGCCTGCT
GCTGCAGCACGAGGGCGACCAGCTGCAGGTCTGGCGTGAAGCCGGCGAACGCCGCGAAGC
GGTGGCGCGCCTGCCGTGGCCGCTGTCGCCGGTGGAGCTGGACCGCGTGCTGGAGCCTCG
CCTGCGTACTCTGCCGCGGGTGTGGCTGCTGCCGGCGACGGACGTCCTGCGGCGTAGCCT
GCGCCTGCCTGCCGCAGCGGCCGACCGCCTGCGCGCCGTGGTCGGTTTCGAGATCGACCG
GCAGACCCCGTTCGAATCATCCCAGGTCAGTTATGACGTGCGTGAGCTCGGCGCGGGCGG
CGAGGGCCAGCTGCAGGTCGAACTGGTGGCGTGGCCATTGCGGCAGCTGGACGCATGGCG
CACCAGTGTGGGCCCATGGGCCGATGCGCTGGCGGGCGTCGATGCCATCGATGCGCAGGG
CAACGTGCTGCAGGTGAACCTGCTGCCGCCCGCACAGCGCCAACTGCGGCCAGACCCGAT
GCGACGCTGGAACCTGCTGCTGGCAGTGGCTGCCGTCGTGATGCTGGTACTGGCCGCGGT
GCAGCTGCTCGACAACCGCCAGGCCGCCGCCGATGAGCTGCGTGCACAGGTCGAGCGCAG
CGCGCGCAGTGCGCGAGGTGTGGCCAGCGAACGCGCGCAGCTGCAGGCGCTGATCGATGG
CGCCGCATTCCTGGAGAAGCAGCGCAGCCAGCGCGCCGGCACCGTTGAAATCTGGAACGA
ACTGACCCGGCGCCTGCCGGAAGGTACCTACCTGGAGAAGCTGGCGATCGAGAACAACAA
CCTGCAGCTGATCGGCCTGAGCCGCGAGGCGTCGCAGCTGGTGCAGCTGCTGCAGGACGC
ACCGCAGTGGCGCAAGGTCAACCTGACCGGGGTGCTGCAGGCCGATGGCGCGGCCAGTGG
CCGCGACCGCTTCACCATGACCGCCGAACTGCAGCCGTTGCCGGCCGCCGCACCAACCCC
GGAGGCGGCCGATGCCGATGCCAAGCGCACGCCGTGACCGCTGGCTGGCGCTGGCACTGC
TGCTGGCAGTGCTGGGCCTGGCCTATCTGCTGCTGGTGCACCCCTGGTTCACCCAGCCGC
TGCGTGCGATCGATGCCGATGTCGCCGCCCTGCGCGAACGCGAGTCGCGCGTGCAGGCGC
AGCTGCAGCAGCAGCCGCAGATCGAACAGCACCTTCGCGCTACCCGCGAGGCACTGCAGC
AGCGGCCAGGCTTCCTGCGCGAAGCCACTGCCGAAGCTGCCGCCGCTGCATTGGGCGCCC
GGCTGCAGGATGCGGTGGCGATGGCCAGCCCGGGCAACCGCAGCTGCACCATCAGCAACC
GCACGCCGCTGACCGACAACCGGCGCGACGCCGAGTTCGTGCGCGTCGCCATGCAGGTGC
GCCTGCGCTGCGGGGTGGCCGAACTGGCCACCGTGCTGCACAGCCTGGAAACCGGCAGCC
CACGCCTGTTCGTCGACAACCTCAACCTGATCGCGCAGCGCTTCCAGCAATCACCGAACG
AATCGGGGCTGGGCCTGGACGTGTCCTTCGAGCTGGCCGGCTATCTGCTGCCGGGCGCTG
CCGCCGATGGCACGGTTCCGGCGCCCGCTGCGACACCGGCACCGTCCGCGTCGCCGGCCG
AGGCCGTACCTGCGCCGCAGCCGGCGCCACCGTCCGAAGGGCAGGAGGTGGCCGATGAAG
CTTGAGCAGATCAGCCTGCGTACCGGCTTCCTGCTGGCGCTGGCCGGTTGGGCGGCCGCC
GTCTGGCTGGCGACCGGCTTCGGGCTGGGCAGCCAGCTGCCGGGTGCCGGCGGTGATGCC
GACGCCGCGCCATCGCTGCCATCGCTGCCGCCGCTGGCGGCCGAGCGCATGGCCAGCGCC
GACAGCTACAGCGCGATCGGTGAGCGCCCGTTGTTCGCCGAAGACCGCAGGCCGCGGCCT
TATCTGCTGGGTGGCAGCGAACCGGCGGCCAGCGCCGCGTTGCGCCTCACCGGTGTGCTG
CTGACCGGCGATTTCGGCATGGCCACGTTCACCACCGAACAGAACCGCTCGCTGCGCCTG
CGCCTCAACGGCGAAGCCGTGGATGGCTGGCAGCTGGTGGCGCTGCAGCCGCGCCAGGCG
ACGGTGATCGGCCCCGGTGGCAACCAGGTCCTGGAACTGGCGGTGTTCAACGGCCAGGGC
GGTGAGCCGCCGACGGTGCTGCGCGGTGCCAACGGCGCACCGCCTGCAGGTGCGATCGTG
GTGCCGCCCTCGGCGGGCGCTCCGCCGGCGCCGCCACCGCCCGCGGCAATCCCATCGCCG
TCGCCCGCTGGCAATGCACCAGCGCCTGCGGCGGCCGCTGCAACAACCCCACCGGCCAAC
AACAACGGTCCCAGTGAAGCGCAGATGCAGGCCATCCGCGAGCGCATCCAGGCCCGCCGC
CGCCAGCTGCAGCAACAGCAGCAACAACCGTCGCCGCCCCCGGGCGATGGCACCAACCGA
TAGAGTGAATGCATGAACCTGCGTTTTCTTCCCTGGTCCTTTGCCCTCGCGCTGCTGGTC
GGCTGCAGTACGGTGTCCGCGCCGCACGTGCAGCGCAACGGCAATCTGTCGCCCAGCGCC
GACGCCGGCCAGGCGGCCGATGTCGCTGCCGATGCCGCCCGTGAAAGCCAGGGGGCACCG
CAGGCGGTGATCCGCCGCGGCACCGGCACCATGATCAACCGCGAGGCCGCGCGTGCGCCG
GCACCGGCGCTGCACGGTGCCAGTACCGGCGAGGCGACCTTCAACTTCGAAGGCGAATCG
CTGCATGCGGTGGTCAAGGCCATCCTTGGTGACATGCTTGGCCAGAACTACGTGATCGCA
CCAGGCGTGCAGGGCACGGTCACCCTGGCCACGCCCAAGCCGGTATCGCCGGCGCAGGCA
CTGAACCTGCTGGAGATGGTGCTGGGCTGGAACAACGCGCGGATGGTCTACAGCGGTGGG
CGCTACAACATCGTCGCCGCCGACCAGGCGCTGGCCGGCACGGTCGCGCCAAGCACGGCA
CCCGCGGCCAGCGCGCGCGGCTTCGAAGTCCGCGTGGTCCCGCTGCAGTTCATCTCCGCC
ACCGAAATGAAGAAGGTGCTGGAGCCGTACGCGCGCCCCAACGCCATCGTCAACGTGGAC
AGTGGCCGCAACGTGATCACCCTGGGGGGTACCCGCGCGGAACTGGAAAACTACCTGCGC
ACCGTCGAGATCTTCGACGTCGACTGGTTGTCGGGCATGTCGGTGGGCGTGTTCCCGATC
CAGTCGGGCAAGGCCGAGCAGGTCGCGGCCGACCTGGAAAAGGTGTTCGGCGAAGAGAGC
AAGACGCCCAGCGCCGGCATGTTCCGTTTCCTGCCGCTGGAGAATGCCAACGCCGTGCTG
GTGATCACGCCGCAGGTGCGCTACCTGGACCAGATCCAGCAGTGGCTGGATCGCATCGAC
ACCGCTGGTGGCAGCGCCCGCCTGTTCTCCTACGAGCTGCGCTACATCAAGGCGCGCGAC
CTGGCCGAGCGCCTCAGCGAGGCCTTCGCCAGCAGTGGCAACCGCGGCGGCTCCAGCCCG
GCCTCGCTGGCACCGGGCGCCATTCCGTCGCAGCTGGGCGGCGACGGCGACCGTGGCATG
GACAACAGCAGCAGCAACCTGGGTTCGACGCTGGGCGGAACCAGTGGTAGTGGCAGTGGC
AGCAGCAATGGCAGCCTGAACCTGCCGCAGCGCCAGCCCGGCAACGTCAGTGTCAGCCTG
GAGGTGGAGGGCGACCGCGTCGGCGTGTCGGCGGTGGAGGAAACCAACACCCTGCTGGTG
CGCTCGACGCCGCAGGCGTGGCGCTCGATCCGCGAGGTGATCGAGAAGCTGGACGTGATG
CCGCTGCAGGTACACATCGAAGCCCAGGTGGCCGAGGTCTCGCTGGATGGCGACCTGAAG
TACGGCGTGAACTGGTTCTTTGACAATGCCGTGGCCGGGCGTGCCCTGACGGGCGCATTG
GGCGGCGTGACCCTGCCGGCGGCAGCGGGTGGCTCGTGGAGCAGCTTCGCCGGTGCCGCA
ACGGGCGGCGAAGGCCTGGGCTGGGCATTCACCGGCCACAATGGCGCGGCGGTGGTAAGT
GCGCTGGACAAGGTCACGGATGTACGCCTGCTGCAGACGCCTTCGGTGTTCGTGCGCAAC
AACGCCGAGGCCACGCTCAACGTGGGCGACAAGGTGCCGATCAACACCACCACGGTGAAC
ACCGGCGTGGGCACCAGCACCTACAGCTCGGTGCAGTACATCGACACCGGCGTGATCCTG
AAGGTGCGCCCGCGCGTGACCCGCGATGGCACGGTGTTCCTGGATATCGTGCAGGAAGTG
AGCAGCGCCTCGAACGTGCCCGACAACTGCAATCCGACCGAGCGCAACTGCAACCCGCGA
ATTTCCACAAAGAAGCTGTCGACCGAAGCGGCGGTGCAGAGCGGCGACACCATCATGCTG
GCTGGCCTGATCACGGATTCGGGCACCGATGGCAGCAGCGGCATTCCCGGCCTGAGCCGT
ATTCCGGTAGTTGGCGCGCTGTTCGGGCAGAAGAGCCGCTCCAGCCGCCGTTCCGAGGTG
ATCGTGCTGCTGACCCCGAGCATCGTGCGCAACAGCCTGGAATCGCGCAACCTGACCGAC
GAGTACAGCAAGCGCTTCCGCGCGATGGAGCCGCTGAACCAGCCGCGCGCGAAGAAGTAA
GGGGTTACGGCCGGGCGGCGCCCGGCACCCGCCGAGGCCGGAGCAACGGCAACGGCCAAA
GCGAAAGCAACAGCAACAGCAACAGCGGGTTTACTGAGGGAGGGTGGGTCGGCGTGGGGT
GGCAGGACACGCCGTAAACCCGTCCCGGGGGGCTCGATGGCGCCATCCATGGCGCCAACG
GTCCTGTCACCCCACGCCGACCCACCTCTGACAGACTGCCGCGGCTGTTGGTAGGTGTCG
ACCTTGGTCGACACGGTGGATCCGCGCCATGCGTGGATGACTGTCTGTCAGATTTCGAAA
TCAGAAAATGGGGTCAGATCCGTTTTCCTCTGGAAAACGGATCTGACCCCAGGCTTTGCC
GACAGATCGCAGAAATCTGTCGAAGGCGGGGTGGGTCCGATTGCGGGGGCGTGAGCCGCA
TGGATGCGGCGACCGAGCTTACATGGACGTACTTGCAGCGTCCCCCGCAACCGGACCCAC
CCCGCCATCCCACGGATAGCCGGCTTCTGCTGTTGCTTCGGCTCCAGCTCCAGCCTCCGC
GGGTGCCGGGTGCAACCCGGCCGATACCCTCCCGGTGCTACGCTGTGGCCACCGACAACC
ACGGAGGCGGGATGGGGGCGATCGTGTTGTTGCCGCTGTGCGTGGACGATGCCGCACTCG
ACCGCTGCCTGGCCGCGCTGGATGCCGGCACGGCGCCAGGGACCGCGGTCTGGTTGGCCG
ATGACGCACAGACCGGGCCACGCGCGCAGGCGGTGGTGGAACACTGGCTGGCGCATACGC
CGCTGCAGGCCGAGTACACCCGGCGCGCGCGGCCACTGGGCGAAGTCGCCCATCTGGACG
AGATGCTGCGCGCCTGCGATGGCCTGGACGTGGCCGTGCTGGCGCCGGACAGCGTGCCAT
CACCCGGCTGGTTGCAGCAGTTGCAGGATGCCTTCGCCCGCGATGCCGCGATCGCCACCG
CAACCCCCTGGTGCAATGCCGGCGAGACCGCCGCGTGGCCACGGCTGGGCGAGATCAATC
CCGAGCCGCAGGACCCGGTCCTGCTGGCGCACACCTGCGCGACGCTGCCGACGCTGCACC
CGGAGCTGCCATCGGCGGTCACCCACGCGGTGCTGGTGCGCGGCAACGCGCGCCGTCGCG
CCGGCGGCCTGGACGTGGACAGCTACGCTGGCTGGAACGCGGCACTGGTCGACCTCAGCC
TGCGCATGGCCGGCCTTGGCTGGCGCAACGTGCTGTGCGAGACCGCCTTCGTCAGCCGGG
CAGGGGAGGCGGTCAGCCGCGATGGCGATCTGGAGGCCCTGGCCGCGCGCTGGCCGGCCT
GGGTACCGCGGCTGGCCGATTTCCTGATGCACGACCCGCTGCACGGGCTGCGCGCCGACC
TGCAGCAGCGCATGCGGCAGGCGATAATGCCGAAGGAACAGGGCGACCTGTTCGTCCCGT
CAGTGCCGGAGCCACCCGTTTGAATGTTGCCATCGCCGCCATCGTCGTCACTTACCAGAG
TGGGAGCACCATCGATGCCTGCCTCTCGCGCCTGCGCCAGGCGCAGGATGTGGCCGAGAT
CCGGGTGATCGACAATGGTTCGCTGGATGGCACCCTGGACATCGTGCAGCGGCATGCCAG
CCACGATCCACGCGTGCGCTTCGTCGGCAACCCGGACAATCCCGGCTTCGCCGCCGCCAA
CAACCAGGGCGTGGCCGACTCGCACAGCCCGTGGCTGGCCTTCATCAACCCGGACCTGAT
GGTCGAGCCGGACACGCTGGCCGAACTGCGCTCCCGCGCCGAAGCGCTGGGCGACTGCCT
GCTGGGCGTTGAACAGGTGGACGAGCATGGCCATGCCGACGAGGCGGTGCGCCGCCGCGA
CCCGGATTTCCTGAGGATGCTGCGTTCGCCCGGCAAGGGCTCGAAGCTGGCGGTTCCGCG
TGAGCCGCACCAGGCACTGCAGCGGGTGCCGGCACTGTCCGGCGCACTGCTGATGATGCC
GCGCGCGCTGTTCGACCGTATCGGTGGCTGGGACGCGGGCTATCGCCTGCACGCCGAGGA
CCTGGACCTGTGCCGGCGCGCGCGCGAAGCCGGCGCGGTGGTAGCGATCGCCAACGACCT
GCAGGTTACCCATGTGCGCGGTGTCTCCAGCCGCTCGCGGCCGTTCTTCGTGGAATGGCA
CAAGCACAGGGGGCTGTGGCGCTACTTCCAGAAGTTCGAGGCCAGGCAGCGTTCGCTGCC
GGTGCGCGCGGCGGTATGGGCTGCGATCTGGGCGCATGCGCTGATGCTGGTGCCGCGCCT
GCTGCGCAGGTCGTTGTAGAGCCGAGCCCACGCTCGGCTGCATGGAAAGGGTCATCCACG
CAATGGTGTGGCTCCACTCGCCGCGCCCACGGTTCACTCCGCCGGGCGCATAATCCGCCC
CATGCCTATCATCCAGTCCCTGCTCGACACCGACCTGTACAAGTTCACCATGATGCAGGC
GGTGCTCCACCAGCACCCCGGCGCCCAGGTGCAGTACCGGTTCAAGTGCCGCACCCCCGG
CATCGACCTGGCAAGCTACATCGCCCAGATCGATGAGGAAATCGACCACCTGTGCAGCCT
GCGTTTCAGCGACGCGGAACTGGACTACATGCGAGGCCTGCGCTTCGTGAAGCCGGACTT
CGCCGATTTCCTCGGCCTGTTCCATCTGGACCGCAAGTACATCCAGCTGCGTGCGTCGAC
GGCCGTGCCCGGCGAGATCGAGCTGGACATCACCGGCCCGTGGCTGCACACCATCCTGTT
CGAAGTGCCGCTGCTGGCGATCATCAACGAAGTCTGGTTCCGCAACACCACCACGGCCGA
CTTCGCCGAAGGCGAGCGCCGCCTGCAGGCCAAGGCCGCGCTGCTGCGCGATACCCCCGG
TTTCGAGCACTGCCGCATCGCCGACTACGGCAGCCGCCGCCGCTACTCGCGTGACTGGCA
TGCCCGCCTGCTGCCGCTGCTGCGCGACGCGCTCGGCCCGCAGCTGGTCGGTACCAGCAA
CGTCCACTTCGCGCGCCTGTATGGCATGACCCCGCACGGCACCATGGCCCACGAGTACCT
GCAGGCGTTCCAGGCGCTCGGCCCGCGCCTGCGTGATTCGCAGGTGGCGGCACTGGAATC
GTGGGCGCGCGAGTACCGCGGCGATCTTGGCATCGCGCTGTCCGACGTGGTCGGCCTGGA
CGCGTTCCTGCGCGACTTCGACATGTATTTCTGCAAGCTGTTCGACGGTGTGCGCCATGA
CTCCGGCGATCCGTTCGACTGGGGCGACCGCATGCTGGCGCATTTCCAGCAGCGCCGGGT
CGATCCGCGCAGCAAGGTGCTGGTGTTCAGCGATGGGCTCGACATCGCCAAGGTGATGCG
GCTGTACGACTACTTCCGCGGTCGCTGCCAGGTCGCGTTCGGCGTTGGCACCCACCTGAC
CAATGACCTCGGCCCGACGCCGCTCAACATCGTCATCAAGATGGTCCGCTGCAACGGCCA
GCCGGTGGCCAAGCTCAGCGATTCGCCGGGCAAGAGCATGTGCGACGACCCGGGTTACCT
GGCCTACCTGCGCCAGGTGTTCGAATTGCCGCAGCCGGAGTAATACCGGCCTGCAGGGCT
TACAGGTAGTCGACGACCACCAGGTAGGCGCCCTGCAGCGGCTGCTGCTTCGAAGCCTGC
ACGCTGTAGCGCTCGGAGAAGGCGATATCGCCGGCGCGCATCGCGCTGGCCGACACCGAC
AGCTTCTGGCCCTGGCGCTTGCCGTCACGCAGCGTCGCCGCCTGGCCATCGGCCAGTGCC
GTCACGGCCACCGTCGAACCCTTGGCCGACGGCGGGCAGGCCGCCAGGCTCAGCTCACCC
TGGGACAGGTTCGTCGTGCAGCCCGGCTCGGCGATACGGCCGCTGAAACGGATGCTGCCG
CTGCTGGCCTGGGCCAGCGCACTGACGGACATCAGGGCCACGCACAGCAGAATGGAGTTC
CTCATGACACGTTCTCTGGTTCGGTGTGTCCTAGTTAGCGACAGGATCGATCAACCTTTA
ATAGGACGATTCCGAATCTGCTAGGGCCATCACCAAGAAAGAGTGATGCGCATCAAAGAA
GCCAAATTCCCCCTGAAAAATGCCTGTTTCCGCGCGTGCCGAACGCGTCGCGCAATGCGA
CATCCCCAGTCGTTTGTAGCGTGACCGGCCCCGCGTCAAATCCCCCGCACCCCGAGGCTG
TGATTTCGCCTAGCACGTCACATTTAATGCGTCAATGAATTGGCGTTCAGAAAAATAATG
AGACTTTCATCACAGTTGTGCCTATACTTGCGTCACGGATTCAGGGAGAGGTATGTCCGA
GTCCGGCCACAGGTGAGACGCAAGGATGGGTCTTGTTAGCCCGGCAGTGCTCCTTGCTTC
CTCCTCTACTTCTCATCTCTTCAGTAGGGTTAGGTAAAAGCGAATGCACAAGATGAACCT
CATTGCCGCTCTGATGCTGGCCGCCGCTCCGCTGGCCGCCAACGCCGCCGACGGCACCAT
CACCTTCAATGGCAAGGTGACCGACAAGACCTGCACCATCTCGACCCCGGGCGGCAAGGA
CTTCGCCGTGACCCTGCCGACCGTGTCCAAGAACACCCTGGCCACCGCCGGTGCCGTTGC
GGGCCGTACCCCGTTCGCCATCAACCTGACCAAGTGCAGCGCCGGCAACGTCGCCACCTA
CTTCGAGCCGGGTTCGACCGTCGACTTCAACAGCGGCCGCCTGGTCAACCAGGCCTCGGC
CAACGCTGCCACCAACGTGCAGCTGCAGCTGCTGGGCTCGAACAACCAGTTCCTGCCGAT
CAAGGCTGCCGGCGCTGGCCTGGCGCAGACCAACTCGCAGTGGGTCACCGTCGGCACCGA
CGGCTCGGCCGATCTGAACTACTACGCTGAGTACTACGCCACTGCCGCCGCCACCCCGGG
CGACGTCACCAGCAGCGTCAAGTACACGATCATCTACAACTGATCGTCGTCGTACCCGCA
TTGGCCGGCGTAAGCGCCGGCCAGTGCTTCGCGGCCCTTGGCCACACCCCTCGAGCGTAG
TACTTCCGATGAAAGCAATCTTTCCCCGGGCGCTGCTGCTGGCAGCGTTCACGCTGCCCT
TCTGCCAGAACGCTCTGGCCGGCGTGGTGGTCAACGGCACGCGAGTGATCTATCCGGCGC
AGGCGCGCGAAGTGACCGTGCAGGTCGACAACGTGGGCGATTCGCCGGCGCTGGTCCAGG
CCTGGATCGACAGCGGCGACGCCAACCAGACCGCCGACAACAGCGACGCCCCGTTTGTAC
TGACGCCGCCGATCGCGCGTGTCGAGCCGGGCCGCAGCCAGGCGCTGCGCGTGATCTTCT
CCGGTGCGCAGCTGCCGACCGACCGTGAGTCGGTGTTCTGGCTCAACGTGCTGGATGTGC
CGCCGTCGCCCGACAACGCCGACAGCGGCGACCAGAATTACCTGCAGGTCGCGTTCCGTT
CGCGCCTGAAACTGTTCTACCGGCCGCAGGGCCTGAAGGGCGTCGCCAACGACGCGCCGG
CAGCGTTGCGCTGGACCCGCACGGGCGATCGCCTGCGGGTGGAAAACCCCAGCCCCTTCC
ACGTTACGCTGGCCGAAGTGCATGCCGTGACCGGCAGCAGCGAGAAGACCGTCGAGGACA
AGGGCGCCATGGTCGCGCCGAAGCAGAGCCTGGAGTTCACCGCACCGGCGGGCTCCGACC
AGGTGCGCTTCATCACCATCAACGATTACGGCGGTCGGGTGGAGCACACGGTCCGCCTCG
GCAGTACCGGGGGCTGAACGCGCCGCGCCGGCCATGGGCCTGCGCATCCCGCCACCGCCG
CCGTGCGGCGAATTGAAGGAATGTCAGTGTGATCGGAAACAGATTGACATTGTCGATCCA
CCAGGCGATCTGCCTGCTGGTTGCTGGCGTGGCCTGCCCAGGATGGGCGCTGGCTGCGCC
GGCCAATCTCGGCGAACAGGCGCTGATGGCGCAGAGCGGTGCGGCCAATGCGCGTGCACC
CGAGTCGGCCCAGTTCAACTCCAGCTTCCTCTCCGGCCAGGCCAAGCAGGTCGACCTGGC
CTCCTTCACCAATGGCAACCCGATGGTGGCTGGCACCTACCGTGTCGACGTCTACGTCAA
CGGTGGCTGGCAGGGCCGTCGCGATCTGCAGTTCAAGGCCGATGAGCAGGGCCGCGTCGA
CGCCTGCCTGCCGCTGCCGATGCTGGAAGAAATGGGTGTGGACAGCGAGGCCGTGCTGCT
GCAGCAGGACCCGACGCTGCCGACCGACACGACCAGCTGCGTGCCGGTACAGCGGCGCAT
GGCCAATGCCTATGGCATCTATGACAGTGGCAACCTGCGCTACGACCTCAGCATCCCGCA
GGTGTTCCTGCGCCGCGAGGCGCGCGGCTACGTCAATCCGTCGCTGTGGGACCGCGGCAT
CAACGCTGGCTTCGTCGGCTACAGCTTCAACGCCATCGACAGCGACAGCCGTGTTGAAGG
GGGGCAGCGCAATCGCAGCGCCTACCTCGGCCTCAACGCCGGCCTGAACCTGGGAGGCTG
GCAGTTCCGCCACGATGCCAACCTGACCTGGTCCGAAGGCAACGGCCGCCACTGGCAGAG
CATTGCCACCTATGCGCAGCGCGGCATCCCGCAGGTGCGCGGCATGCTCACCATTGGTGA
GGCCTACACCACGGGCGAGCTGTTCGATTCGATCGGCTACCGGGGTGCCAGCCTGGCCAG
CGACGACCGCATGCTGCCCGATTCGCTGCGCGGTTACGCGCCGGTCGTGCGCGGCATTGC
CGAAACCAACGCGCGCATCGAAGTGCGCCAGAACCAGCAGCTGATCTACTCCTCCACCGT
ATCGCCGGGCAGCTTCGTCATCGACGACCTGTACCCGACCGGCTACGGCGGCGACCTGGA
AGTGAGCGTGATCGAGGCCGACGGCCGCCGCCGCGAATTCAAGGTGCCGTTCGGTTCTGT
GCCGCAGATGCTGCGCGAAGGCGTGTCGCGCTACTCGCTGACCGCCGGCCAGGTGCGCAA
CAAGCTGCTGGCCGATGAGCCGTGGCTGGTGCAGGGTACCTACCAGCGTGGCATCGGCAA
CCAGTTGACCCTGTACGGCGGCAGCGCGCTGAGCGAAGGCTACCTGTCGCTGCTGTACGG
TGTCGGCCTGTCCACGCGCGTCGGTGCCTTCGCTGCCGACGTCACCCATGCACGGACCTC
GTTCGACCACTACGGCAGCCATACCGGCGCCAGTGTGCGGCTGAGCTACAGCAACATGAT
CGGCGAGACCGGGACCAACCTGACCCTGGCCGCCTACCGCTACTCCACTGAAGGCTTCTA
CAGCCTGCAGGACGCGCTGTATGGCCGTGATTCGGACAAGCGCGGCATCGACCCGACCAC
CCGTGGCCGTCAGCGCAGCCAGTTCCAGGTAACGCTGAACCAGCCGCTGGGCCGACGTGG
CGGTGCGCTGTACGTGACCGGCTCGGTGCGTGACTTCTACGACCGTTCCGGCACCTCCAA
GCAGTACCAGGTGGGCTACAACAACGCCTGGCGCTCGGTGAACTACGGTTTCTCGGCGCT
GCGCACCGAAGAAGGCGTGCTCGGCCGTTCCGATACCCAGTACCTGCTGTCGATGAGCGT
GCCGCTGGGCCGGGGCACCCACCCGGTGTCGTTCAGCGCCGACCTTGGCGCGCGCGACCG
CGGTGGCTACGACAACAGCCGCGTCGGCATCACCGGTTCGGCCGGCGTCGACAACAACTT
CAGCTACGGCGTGGCCCTGTCCGATTCCCGCGAGGGTGGCACCACTGCGGTCGGCAATGC
CGAGTACCGCAGCCGCTACTCGGCGTTGAACGCCACCTACAGCCACTCGCGTGATTTCCG
CCAGGCGTCGGTCGGTGCCAACGGCAGCGTGGTCGTGCATCCGGGCGGCTTCACCTTCAC
CCCGCAGCGCGGCGACACCATGGTGCTGGTCGAAGCGCCGGGCGCGCGCGATGCGATCGT
CAGCAACGCGCCGGGCCTGCGCGTCGATGGCCGCGGCTACGCCGTGGTGCCGTACGTGTC
GCCGTACCGCCTCAACACCGTCACCCTCGATCCGCAGGGCATGGCCCACGACGTCGAACT
GGAAAGCACCAGCCAGTCCATCGCGCCGTTCGCCGGTGCCATCAGCTACCTGCGCTTCGA
CACCCGCAAGGGCAACGCGCTGCTGATCCAGGTGCGCAACGCCGATGGCCGCAGCATGCC
GTTCGGTGCGCAGGTCAAGGACGAACAGGGCCAGCCGGTCGGCATGGTCAGCCAGGGCGG
CCGCCTGTACGTGCGCAGCGAGAAGAACCAGGGCCAGTTGCAGGTCGAGTGGGGCGCCGG
TGCCGACCAGCGCTGCACCATTGATTACCAGGTACCGGCGGGCGCCGATGCGTCCAAGAC
CGGCTTCATCCCGCTGGAGGCAGCATGCCGATGATTTCTTCCCGTGGCCGCAAGGCGCTG
GCCGCGCTGGCCGTACTGGGCGGCGTGCTGCTGGCGCAGCAGGCCAGCGCCGCCTGCCGC
ATCCAGAACAGCTGGTTCATCGCCCAGGACGTGACCATGGACATGGGCCAGATCGTGATC
CTGCCCAGTACCCCGGTCGGCGGTGTGATCAAGGAAATCAGTGAACCGATCACCCAGCAG
AACAGCGTTGCCCGCTGCGATTCCTGGACCGGCGGTCGTTCGATCGGTGAGTACGTCAAC
GCAGCGCAGAAGCGCCCCGTGGCCGGCTTCTCGAACGTCTATGAAACCGATGTGGCAGGC
GTCGGCATCCGCCTGTACCGCGATTCGGGTGCGATCCAGACCTACTACCCGCACTCGATC
AACTTCGGTGGCGGTTCCGTGGTCAGCCTCATCGGTGGCCAGTTCCGCATCCAGCTGATC
AAGACCGCTGCGCAGACCGGTTCGGGCGTGATCGCGCCGAACGGCCGCTTCACCAACTAC
TACTTCGACGGCGATGGCCCCGGGCGCCCGGTACTGACCTCGACGTTCAAGGGCTCGGGC
ACCACCGTGGTCAGCCCGACCTGTGAAGTGCAGGCCGGCAGCCGCAACATTGCCGTCGAT
TTCGGCAGTGTGCCCAACACCACCTTCACTGGTGTCGGCTCCAAGGCCGTTGATCGCGAC
TTCGAGATCCGCCTGAACTGCCAGGGCAGCAACGTTGCCGCCTACCAGAGCAAGATCGGC
ATCCGCCTCGATGCCGACCAGGACAGCTCGAACATGCCGGGCGTGCTGAAGCTGAGCGCG
GCCAGCAACAGTGCCACCCGCATCGGCATCCAGATGGTCCAGCGCGATGGCAGCACCGAG
CGTGAAGTGCGCTTTGGCCAGACCATCAGCGTTGGCACCACCGCGCCGGGTACCAGCGTC
ATGGCGCTGCCGCTGCGCGCGCGCTACGTGCAGACCCAGGCCGGTACGGTGGGCGCGGGT
GTCGCAAACGGCCAGGCCACGTTCACCATCCAGTACGAGTAAGGCCGCCCCGGCGGCTGC
CCCTGCTGCGCTCCGCCGCAACGTCGCCCGGCTCACGGGCGGCGTTGACTGCGTCTTGAT
CCTGCAACGATGAAGATCGATGCCACGACGCGCATACAGACGCCTTAGTGTGATGTATGT
CGCGAATTTGGAGTTTCCTCATGAGGTGACCGTCTCCTGCCTGCGGGTGCTGGACGGCAA
CGCCGAAAGGATCCAGACGTGGCTACTGCTGCTTGCCCCCTTCCGCGCCGGCTTTCGGGA
GCGCTCCGGTGAAGGTCCTGTCGGTGTTCGGCACGCGACCGGAAGCCATCAAGATGGGGC
CGCTGGTGCGCGCCCTGGCACACGCTGCGGATATCGAATCGGTGGTCTGCATCACCGGGC
AGCACCGGGCGATGCTCGACCAGGTGATGGCGCTGTTCGAGATCACCGCCGACCATGACC
TCGATGTCATGGTGCCCAACCAGACCCTCAATGGCCTGTGTTCCAGGCTGTTCGAACGGC
TTGACGCGCTCTACACGCAGGTCCGCCCCGACTACGTGCTGGTGCATGGCGATACCACCA
CGGCGATGACCGCGGCCCTGGCCGCGTTCCATCACCGCATCCCGATCGGCCATGTCGAGG
CCGGCCTGCGCACCGGCGACATCCACCGGCCGTGGCCGGAGGAGATGAACCGGCGGGTGA
TCGATGTGGTCGGCCATCAGTTGTATGCACCCACTCCCGGCTCGCGCGCCAACCTGGCCC
GTGAGCACCTGGGCGGGCAGATCCTGGTCACCGGCAACACCGTCATCGATGCCCTGCAGC
AGACCGTGCAGCGGCTGGATGCCGATCCGGCACTGCGTGCGCAGGCCGACGAACCCTTCC
ATATGCTCGACCCCGGCCGCCGGCTGCTGCTGGTCACCGGCCATCGCCGCGAGAGTTTCG
GCCAGGGCTTCGAGGACATCTGCCGTGCGCTGGCCGAGCTGGCACGGCGGCCGGACCTGC
AGGTGCTGTACCCGGTGCACCTCAACCCGAACGTGCAGGGCCCGGTCAATGCCCACCTCG
GCAACCTCGACAACGTGCACCTGGTGCCGCCGCAGGATTACCTGCGCTTCGTGCGCCTGA
TGCAGCGCGCCGACGTCATCCTCACCGACTCCGGTGGCGTGCAGGAAGAAGCCCCGGCGC
TGGCCAAACCGGTGCTGGTGATGCGCGATGTCACCGAACGGCCGGAGGCGGTCGAAGCCG
GTGTGGTCACGCTGGTCGGCACCACGCCCTCGCGCATCGTCGATGCGGTCAACGCGGTGT
TGGCACGCCCGCCGCAGCCGGCCCGCTTCGACCCCGATGCCAGCCCGTACGGGGATGGCC
GCGCCAGCGCCCGCATCGTCGCCGCCCTGCGCGGTGCGCCCCTTCCCGAATTCTCGCCCG
GCGTCCGCAGCAGCGGCGCCGTCCACCCCATCCACGCGAAGTGACGCCATGACCCAGACC
GGCCGCTCTTCCCTGTTTGCATCCGCCGCTGCGTTCGTCCTGTCGGGCGTGGTTGGCAGT
GCCCATGCCGCCGACAGCGTCGCCGGCCAGTTCACCGAATGGAGCAGCGACAGCACGGTG
AACCGGCAGATGACCCTGCGCGAACTCGGTTTCCGCCAGCCACTGGTGCTGAGCGGGCAG
GAGAGCCAGCGCGAGGTCTACCTGCCGGTGCCGGCCGGTGTGGCCACCCGCGACGCGCAG
CTGCAGCTGGATGGGCGCTATGTGCGCGGCCACGCCGGGCGCACCTCGGGCCTGTGGTCG
GTCGATGGCGACCCGATCGCGGCGCGTTCGATCACCGATGCCCAAGGCGATGCCAGCCAG
CTGCTGGCCATCGATGGCGAACCCCGCCAGAGCGGCTTCGTACGGGTCGGCGTCGGCTGG
TGGTCGATCGTGTCCGATTACCAGTGCGCCGACCAGAGCGCGCCGGCCAATGTGCTGCGG
CTGTCGCCGGACTCGCGTTTCAGCTACCGCTTCGACGGCCGCGCCGTGGATACCGTGGCC
AAGGCGTGGGGGGCGCTGCCACCGCGGGTGCGCCTGCTGGTGGATGGCAAGGCGCTGCAG
GCACCGGCCTACGATGCGGCCTGGCGCATCGGTACCGCGTTGCAGGCCGGGGGCAAACAG
GTGCAGGTGGTGGCCCTGCCCAAGGTCGGGGACAGCGTTGACCTGGCCGGTATCAGCATC
CCGGCCAGCCTGCAGGGCGTGCCGGCCTACGCCGCGCTGGCCACGGGTGAGCGCGCGCAT
GCGATCAGGGATCTGGCCGAAGTCGGCGCGCTGCTGTCATTGCGCGACAGCGGGCCGTTG
GCCGCCGATGTGATGATCGGCAGCGATGCACTGCGCGCCGGCGTGCGTGCGGCGCTGGAT
GCGCTGGCCGTACAGGTCGGCGCGGCGGGGGCCGATGCGGGCACCGCGTTCGCCGCGTGG
CGCGGCACCGGCATGGGCGGCCTGGAAAAGCCCGCCGCCAACGCGTCGGTCAGCGTGGTG
GCCGTGGCCGGGCGTCCGACGCTGGTGGTCGACCCGGCGGCGGCGGGTAACGTCGCCGGG
CTGCTCGCCGAGCAGTGGCGCAGCTATGCACTGGGCCGCAGCCTGCAGGTCAGCGCAGCG
GGCACGCCCAGACTGGATGGTGACCAGGTACTGCTGAGCCGGCTCGGCAACATCGCCGGC
ACCATGGATGTGGTGACCCGCGCCGACCGCAGCGCCAGCTTCGACCTCGGCGCACTGTCG
GCCGATGGCCGCCTGCCCGAGCAGGTGGTGATCGATGTCTCGGCGGCCCCCAACGCGGCC
GGGCAGGGCGCGGTCGCCACGATCTACCTCAACGATTACCTGCTGGGTGGCAAGGTGCTG
TCGGCCAACGGCCAGCCGCAACGGCTGGTGGCCAAGGTGCCGGCCTACGCGCTGTCGGCA
CGCAACGAGATCCGTGTCAGCTTCCTGCGCCAGCCGGCGCGTCCCTACTGCCACGATCCG
GCCACGGGCTATCCGGTCTCGATCCTGCCCAGCAGCCACCTGACCTTGGCCAAGCGTTCG
CTGGGCAGTGACTTCGTGGGTGCCAGCAGCCAGCTGTCGCGCGGCAACCAGGTGTTCGTG
CCCGGCACCTGGCTGCAGGATGCGCCGGCCTCGCTGGGCAAGGTCATCGCGGTGACCAGC
GCAGTGGGCGCATCGCCGGAGGCATCGGAACTGAAGGTGGTCGAAGCCGGTGCCGTGGTC
AGCCCGGGCGCGCCGTGGCTGGCGTTCGGCGTGGCGCCATCCGGTGTCGATGTGGCCGGC
CTGAAGGATGGCCACCTGCTGATCGGCGGCAAGCCGCAACCGCTGTTGGATGTGAGCGGG
CTGGATCGTGCCGCGGTGGTGCAGGTGGGGTCGTCCGGTGGCCAGCTGGGCGTTGTTTAC
AGCGACCTCGGTGCGCAGTCACCGCCGTTCGGCGCCCCATTCCGTTTGCTGCGGGGCGAT
CTCGCCGTGCTCGACGGCAGTGATGCCGTGCGCGAATTCGACCGCCACGATCCCTACGGC
ACGCGTATCGCGCAGGACGGCAACCCGCAATCGAAGTGGGAACGGCACATGGTCTGGCTG
CTGCTGCTGGTCGGCGTGATCGTGTTCGCGCTGCTGGCCGCCCGCGTCACCCAGGTGCGT
CGCCGCAAGTCCGCCAACACAGGGCACTGATCCACCGTGGACGGTCTGTTCTGGAACATC
CAGCTGGCCAACTACTACGCCGCCCTGGAAACCACGGCGGCTGCGGTGGCCGTGCTGATC
CTGATCTCCAGCCTCGATGACCTGTTCATCGATGTCTGGTACTGGGTACGCGAGAGCTGG
CGCGCGCTCACGATCAAGCGCCGCGATGCCTACCGGCCGCTGACCCAGGACGACCTGCTG
CAGCGCCCGCAGCAGCCGCTGGCGATCATGGTGCCGGCGTGGATGGAGTACGACGTCATC
GCGCAGATGGTGGAGAACATGATCAACGTGCTCGATTACCGCGAGTACGTCGTGTTCGTC
GGCACCTATCCCAACGACCAGCAGACCATCGATGAGGTCGAGCGCATGCGTCGCCGCTAC
AAGCGCCTGCGCCGCGTGGAAGTGCCGCACGACGGGCCGACCAGCAAGGCCGACTGCCTG
AACTGGCTGATCCTGGCGATCTTCGACTACGAGAAGCGCCACGACATCGAGTTCGCCGGG
GTGATCCTGCACGACAGCGAGGACGTGCTGCATCCGATGGAACTGCGCTTCTACAACTAC
CTGCTGCCGCGCAAGGACATGATCCAGCTGCCGGTCACCTCGCTGGACCGCGAGTGGTAT
GAGCTGGTTGCCGGTGTCTACATGGACGAATTCGCCGAATGGCACGCCAAGGATCTGGTC
GTGCGTGAAAGTGTTTCCGGCATGGTGCCATCGGCGGGCGTCGGTACCTGCTTCTCGCGG
CGCGCGCTGCTGGCGCTGAGCGCGCAGACCGGCAACCAGCCCTTCAACACCGACAGCCTC
ACCGAGGACTATGACGTCGGTGCGCGGCTGGCGGCGATGGGCATGCAGTCGATCTTCGCC
CGCTTCCCGGTGCAGTTCCGCGTGCGTCGCCCGTCCTGGTTCGGCTGGGGGCCGGTGCGC
GAGCGCACCCAGCAGATGGCGCTGTGCGTGCGCGAGTACTTCCCCGACAACTTCCGTGCC
TCGTACCGGCAGAAGGCGCGCTGGGTGCTGGGCATCGGCCTGCAGAGCTGGGAGTCGCTG
GGCTGGCGTGGCTCGCTGGCCACCAAGTACCTGCTGGCGCGCGACCGCAAGGGCATCATC
ACCTCGTTCGTCAGCATCATTGCCTACCTCATCTTCCTGCAGCTGCTGCTGTTCTGGCTG
CTGAAGATGTCCGGGGTGTGGACGATGCAGTTCCCCAGCGTGTTCCAGGCCGGTACCTGG
CAGATGAACGTCGCGCTGCTGACCACCGCAGCGCTGGCCACCCGCGTCGTGCAGCGCTTC
TACTTCGTCAACCGGCTGTACGGCTGGGAGCATGCCTTGATGTCGATCCCGCGGATGGTG
GTCGGCAACATGATCAATTTCATGGCCACCGCCCGTGCGTGGAAGGTGTTCCTGGCTTAC
CTGCTGTTCGGCAAGCGCATGGTCTGGGACAAGACCATGCACGACTTCCCGGATGCGGCG
CAGCTGGTGCAGACGCGCAAGCAGCTCGGCGAGCTGTTGACCACCTGGCAGGCGGTGGAG
CCGGAGCGCCTGCAGCAGGCGCTGGACCAGCAGCATGCCGGCCGGCAGCAGCCACTGGGC
CGCATCCTGCTCACCCAGGGGTGGCTGGATGATGAAACGCTGGCCGAGGCGATCGCCTTC
CAGGGCGACCTGCCTCGTGCGGTGATCGACGTGGACTACCTGCGCGCCTGCCACTTCCCG
GTCAGTGCCGATGCCTGCGTGCAATGGCGCATGTTGCCGCTGCCACCGCGCCAGCAGGGC
ACCCTGCGGCTGGCCGTGGCCAGCCCATTGCCCGAAGAAGCGTTGGCGCTGCTGAAGCAG
GAAACCCGCAGCGAGCACATCGAACAGAGCATTGCCCGCGAAAGCGAAATCAACGCAGGC
CTGCGCCTGATCGGCGGCGACCGGCACTGGCAGCTGGACAACGTGCCCCTGCTGGGCGAC
CTGCTGGTGGAGATGCGCCTGATCGACCACGCGCGCTTCGAGATCGCATTGGACGCGTAC
AAGCCGCAGCGCGACGGCCGCATCGGCGATTACCTGGTCAAGCAGGGCATCACCACCGAA
GACGCCGTGGCCCAGGCCATGCAGGAACAGCGCCGGCGTGCGGCCGCGCTGCAGTCGCCG
CCTCCCGGAGCCTTGCCGGCATGAAGACCACGCTGCTGTCCTCCGTCATTGCCGTGGCAC
TGGCCACGGCGGCCGCGCCGGTGCTGGCCCAGGCCGATGCAGCACTGCCGTTGTCCGGTG
CGGCCTACCGCGTCGCCGAGCAGGCGTTTGCCGCCTATGAGCGCGGTGACTACCCGGCGG
CTTACCAGCAGTCCACCGAAGCGATCCGGCTGCGCCCGGACGTGGTGCGGCTGCGCCTGT
TGCAGATCTATGCGCTGCAGAAACTGGGGCGGGGTGCCGAGGCCCAGCAGCAGGCACGTC
GTGCACTGGATGCGGGGTTGAAGGATCCGGCGTTGCCGGCGCTGGCCGCTGCCACCGCTG
CGCGCAGCACGCCTCCGGATGCCAGGAGCGGGCGCGCACCCTCCCCACCGCGCGTGGCTG
GCAGCGGCGCAGACCGCGCCAGGCAGCAGGCCTACGCGCTGGCCACCGAGGCCTACGCCG
CTTATGACGCCGGGCGGATGGGAGAGGCAGCCAGCAAGGCCGAGCAGGCTTTCCGGCAGC
AGCCAACGCAGGGCGCCTGGGCGATGCTGTGGGTGGCCGCGCTGGAGGCACAGCAGCAGC
CCGAACAGGCCGACGCCGCCATTGCCACCGCGCTGCAGCTGGGCGCGCCGAATGTCGAGG
CATTGCGCGCACGGCGCGTGGCGCTGGATCGACAGCGCGCGCTGCTGCAGGCCCAGCAGG
CGTACCGGTCGCTGTCCACGCAGGATGATGCCGCGGCCGTTGCGCAGGCACGTGCCGCTG
TCGAGCTGGCACCGGAGGTGGCGACGTACCGGTTGCTGCTGATTACCGCGCAGCTGCAGC
AGGGGCAGCTGGCCGACGCCGAGCGCAGTGCCGACCAGGCGTTGCAGGCCGACGGCCAGG
ATCTCAATGCGCGGGTGATGCGCGGCTACCTGCGCCAGCGCCAGGGCAACAGCCTGCTCG
CCAACGAGGACTTCGACGCCGCGCTCGCCATGCCGGGCTCAACGACGCAGCAGCGCAACG
TGCGCCTGCTGGCGGTGGATGCGGCCCTGGCCGCTGGGGATCGCGCACGTGCGGCTGCAC
TGCTGGCGCCGCTGCGCGCGGCATTGCCAGCAGATGCCAGCGATGCACGCGCGCAGCAGC
TGCTGCAGCAGGGCATCGAGCAGCGCGCCAAGGCGGTCCGTTCCAGTCGCGAGCGTCCGC
GTTTGAGCGCGCAGACCTATCCGGCGCCGTTCCAGCACTGCCAGTCTGGCGACAGCGGCA
ACCGTTGCGAGTTGATGCCGGCCGACCTGCAGGGCGACGGTGGTGCCGCACAGCGTGCCT
ACGCGGCCTACGCGCGCCGGGACTATGCCGAGGCCATCGGTGAGGCGCGGCAGGCCGTGC
AGCTCGCACCGGACGACGCGAGCCTGCACGGCCTGCTGACCACCACGCTGGCGGCAGGCA
ACCGCAGCCAGCAGGACGAAGCACGGCAGCGCCTGGATGCGGCGCTGGCACAGCGCCCTG
ACGATGCGGAGGCGCTGATGCAGCGCGGCTACCTCAACCAGAAGGCGCACGAGCCGGCGC
GCGCACTGGCCGACTTCCGTGCCGCCGAGGCCACCGGCAGGGCACCAAAGGGCGTGGTGC
TTGACCAGGCCTACGCCAGCGCGGCCAACGGCGATCACCCGCAGGCGGTGACCCTGCTGC
GGACGGCCATTGATCGTGCCGATGCCGGTGAGCTGCCACTGGATGCGCACCAGCGCCACA
ACGTGCGCAATGCCATCGCCAACTATTCGCGCGAGTGGGGCGTGATCGCCTCGGCCGGCT
TCCGTGGCGCGCGCCAGGCGGCGACCAATGTCGGCGGCGCGGCGATCAGTACGCCGGGTG
ATTCGGTGTTCAGCACGCTTGAAGCGTTCTGGCGCCCGCCGGCTTTCAATGACCAGCACG
GCACGCTGGAGCTTTACGCGCGGCTGCTCAACACCCTGTACGACGAGGGTGGCACCTACG
AGTCGATCCGCGCCGTGGACCCGTGCACCGGCGAATCGACGCCCGATGCACGCGCGCGCG
CCGAACGGCTCAGCCGCTCGCGTTCCACCACCGGCTGGCCGTCCACCATAGCCTCGTTCG
GCCTGCGCTACGCCTTCGGCCAGACCGGCCTGAGCGCCGGCATCGAGCGTCGCCAGTTCC
TCGGCAGCGCCACCCGCACGGGCGATGTCTACCCCGCTTCGGCGGCCGTGCAATGCAGCC
TGCAGCTGGCCCGCAACCCGCCACTGGAAGCCAGCACACTGGCCCGCTACCGCCTGGCCA
GCGGTTCCGGTGGCTGGATGTCCTACCTGACCTACGGCTATTACCACGGCACCGACCTGC
GCACCGACGTGAATCAGTGGTGGATGGTCAGTGGCTACGCGCAGGGCGGTTACACGTGGG
ATGACAACAGCGCGCATTTCACCCTCGACGCACTCGATGCCAATGGCACGCCGGTGCGCC
GGGTGGGCGATGCCAACGGGCGCCTGCATCGCGAACAGTGGTTCGCTGCCGGTGAACTGC
GTGCCGGCCGCAGCTTCCGCTTTGGTGCCGGGCAGACCCACTGGGTGGTCACGCCGTATG
GGGTGGTGGGGGCGGACTGGCTGGACCAGCGCTCGCGCGTGCGCGACATCCGCTACCCGC
TGTTCCCGGCGCAGTCGTTCGCACTCAACGATACGCGGCGTAGCTGGTCACTCGGCGCAG
GGCCGGGCGTGGGCGTGCGCTACTGGTTCCGCGAAGACCACTACAACACGCCGCGTTCCT
ACCTGGACCTGACCGTGCAGTACCGCTTCGCGATCGGCGGCGGTGATACGCAGCGCGCCA
AGGGCCTGTTCGCCACCGCCATCCTCTCCTACTGAGGCAGGCCCCAACGTCGTCGCAGCG
CCGCGGCCTGCGGCGTGTCCTGGGTCAGCCACGGCTCCAGTGCATAGACCAGCACGTGCT
GCGCACCGCTGTCGTGCGCCCACGCCAGCTGCCGCTGGATGCGCGCGGCATCTGCGGTTT
CGCCCTTGAACGCGCTGCCGTCGGCGGGGCTGCCGGGCAGTTCGCGGAACAGTTCGACGA
TCGCATCGAACCCGATGCCCTGTGCCCGGAAATGGCCGAGCAGCGGTTGCAGCTGCTGCA
CGTTGCCGGCGCCGGCCACCCCCACGCCGTCCTGCACCATCGGCCGCAGCGCGGCCCGTG
CCAGCACCGCCTGCCACAGCGCGACCAGGTCGCCGTCGGTCTGCAGGCGGCTGAAGTAGC
AGGAGATCGCACAGTCACCGCCGCGCGCGCTGGCGGCCTGCGCCAGCCCGTGCAGCCACT
GCGCCAGCCATTGCTGGCGGGCCGGATCGGCCCAGTGGAACTGCTCCAGTTCGTAGGGCA
GGTACCAGCCGCCGAAGGCGGGCTGCTGCGCCCACGGCGCCTGTGCCAACCAGCTGCGCG
CGTGCGCCAGGCTGTCGGCCAGGAACGCCTGCAGCGTGGCGTCGTCGGCGCCGATGGCCT
GCCACCAGCGTTGCTGGAAGGGCAGGCCAACGCGGATGCGGATGTCGTTCTCGCTGGCCG
CGGTGAACAGCTGCTGCAGGTTGCTGTCCGGCAGCGACCAGTCGCCATCGCTGCCACCGA
CGATGCCGGTCCACTGCAGCACCAGCTGCCGGCAGCCCAGCGCGTGGGCAAGCTTCAACG
AACGTTGCCAGTCGGCCGGGCCCCACTGCAGATGGCTGCGCCAGGGCTGCAGGAAGGTGC
CATCCACCTGCACCGGCAGCGAACAGCCGGGCAGGGTGGCGAGCGTAGCGGCCAACGGCG
CCAGCACTGCCGCGCGCAGCAACCGGCGGCGCAACGGCGAAGACGGATCCGTGGGAAGGT
CGGGCCGAACCATGCCCGCATCATCCCAGAGCACCGTGGGTGGGAGGTGAACCCCGCGCC
GGGTGGTGCCGGCCGCTGGCCGGCATCGTGCCCCGGGTGGCAGGTGAATCACCATCCGGT
AGTGCCGGCCGCTGGCCGGCATCGCGCCCCGATTATTCCAACGCGTAGCGCAGCGCGAAC
AGCACCGCCACCAGCCACACCGCCGGATGCACTTCGCGCCAGCGGCCGGTGCCGGCCTTC
AGCGCCGCATACGCGATGAAGCCAAACGCCAGGCCATTAGCGATGGAGTAGGTGAACGGC
ATCGCCAGGGCACACAGTGCGGCCGGCACCGATTCGGTCAGGTCGCTCCAGTCCACGTCC
ACCAGCTCGCGCAGCATCAGGCCGGCCACGAACAGCAGCGCCGGTGCGGTGGCATAGCCG
GGCACCATCGCCGCCAGCGGCGAGAACAGCAGTGCGGCCAGGAACAGTGCCGACACCACC
AGTGCAGTCAGGCCGGTGCGGCCGCCCACCTGCACGCCCGAGGCGCTTTCAGCGAACGCG
GTAGTGCTGCTGGTGCCCAGCAGCGAACCGGCCACGATCGCCGTGCTGTCGGCCAGCAGG
GCGCGGCCGAAACGCTTCTGCGCGCCCGGCAGCTTCAGCAGTCCGGCGCGACCGACCACG
CCATACAGGGTGCCGGTGGCATCGAACACTTCCACCAGCACGAACACCAGCACCACCTGC
AGCAACACGGCGATCGGCGCGCCACCGTTGTGGTGCAGCAGGCCCGGCAGGTCCAGCTGC
AGGAAGGTCGGCGCCAGGCTCGGCGGCAGCGAGACCAGGCCCTGGTATTGCACGTCGCCC
AATGCCCAGCCCGCGCCGGTCACCGCCAGGATCCCGATCAGGATCGCGCCACGGATACGG
CGCGCTTCCAGCACCGCGATCAGCAGGAAGCCGGCCAGTGCCAGCAGCGGCGGCGCCGTA
TTCAACGGGCCCAGCGCTACCAGCGTGTCTTCATTGCCGACGATCACGCCGGACTTCTGC
AGCGCGATGATCGCCAGGAACAGGCCGATGCCGGCCACGATCGCCGAGCGCAGCGACGAA
GGAATGCCCGACACCAGCCACGCCCGCACACCGGTCAGCGACAGCACCAGGAACACCAGG
CCGGAGATGAATACCGCGCCCAGTGCCTGCTGCCACGGCAGGCCGGCGGCACCGACCACG
GTGAAGGCGAAGAACGCGTTCAGGCCCATGCCCGGTGCCATGCCGACCGGGAAGTTGGCC
GCCAGCGCCATCACCGCCGAACCCAGCGCAGCGGCCAGGCAGGTGGCCACGAACACCGCA
CCCGCATCCATGCCGGTGGTGCCGAGGATTTCCGGGTTGACGAAGACGATGTAGGACATC
GTCAGGAAGGTGGTGACACCGGCCAGCAGCTCGGTGCGCACGGTGGTGCCGTGCTGCTGC
AGCTGGAACAGGCGTTCGAACAGGGACATGGGGCGTCTCGCAACAATAAGGTGTCACGAC
CAACGGTCGTGACCTACCCGAATGCAGAACGGCCGCGCAGAGCGCGGCCGTTCTTCCTTT
CTTACTTCAGCGCCTTGAAGCGCAGGCGCTTCGGCGCGGCATCGTCGCCCATGCGACGCT
TCTTGTCTTCCTCGTACTCGCGGTAGTTGCCCTGGAAGAACTCCACGTGCGAGTCGCCTT
CGAAAGCGATGATGTGCGTGGCGATGCGGTCCAGGAACCAGCGGTCGTGCGAGATCACGA
AGGTGTTGCCCGGGAACTCCAGCAGCGCGTCTTCCAGCGCACGCAGCGTTTCGATGTCCA
GGTCGTTGGACGGTTCGTCGAGCAGCAGCACGTTGCCGCCCTGCAGCAGGGTCTTGGCCA
TGTGCAGGCGGCCACGCTCACCACCGGACAGCGAGCCGACCATCTTCTGCTGGTCCTGGC
CCTTGAAGTTGAAGCGGCCGATGTAGGCGCGCGACTGGATCTCGATGCCGTTGATGTTGA
GGATGTCCAGGCCACCGGCGATTTCCTGGAAGACGTTGTGGTTGCCTTCCAGCTTGTCGC
GGCTCTGGTCCACGTAGGACAGCTGCACGGTCGGGCCGATCACGATCTCGCCCGAATCCG
GCTTCTCCTGGCCGGTGATCATCTTGAACAGCGTCGACTTGCCGGCGCCGTTCGGGCCGA
TGATGCCGACGATCGCGCCCGGCGGAATCAGCATCGACAGGTTGTCGATCAGCAGGCGGT
CGCCGAACTTCTTGGAGACGTTCTTGAACTCCATCACCATGTTGCCCAGGCGCTCGCCCG
GCGGGATGAAGATTTCGTTGGTCTCGTTGCGCTTCTGGTAATCCTGTGACTGCAGCTCTT
CCAGGCGGGCCAGACGGGCCTTGCCCTTGGAGCGGCCGCCCTTGGCGTTCTGGCGCGACC
ACTCCAGTTCCTTCTGGATCGCCTTCTGGCGGGCCTTTTCCTGGTTCTCTTCCTGCTTCA
```
