## Supplementary Table S1 and Table S2 for "*Stenotrophomonas muris* - First discovered as an urgent human pathogen with strong virulence associated with bloodstream infections": WGS-data-S9.txt (part 3 of 5)

```
GGCGCTCATCCTTCTGCACCAGCCATTCGGTGTAGTTGCCCTTCCACGGAATGCCGCGGC
CGCGGTCCAGTTCCAGGATCCACTCGGCGGCGTTGTCCAGGAAGTAGCGATCGTGGGTGA
CCGCCACCACGGTGCCGGTATAGCGCGCCAGGAACTGTTCCAGCCATTCCACCGACTCGG
CGTCGAGGTGGTTGGTCGGTTCGTCGAGCAGCAGCATGTCCGGCTTCTGCAGCAGCAGGC
GGCACAGTGCGACGCGGCGCTTTTCACCGCCGGACAGGTTGGCGATCTTGGCATCCCACG
GCGGCAGGCGCAGCGCATCGGCAGCCACGTCCAGCTGGTTTTCCAGGGTATGCGCGTCGC
CAGCGGCCAGGATCGCCTCCAGGCGCTCCTGTTCCTTGGCCAGCGCGTCGAAGTCGGCGC
CTTCCTCGGCGTAGGCGGCGTACACCGCCTCCAGCGCGGCCTGGGCCTGCAGCACTTCGC
CCACGCCTTCCTCGACCGACTCGCGCACGGTCTTGTTCGGGTCCAGTTCCGGTTCCTGCG
CCAGGTAACCGACCTTGATGCCGGGCTGCGGGCGGGCTTCACCCTCGAAATCGGTGTCCA
CGCCGGCCATGATCTTCAGCACGGTGGACTTGCCGGCGCCGTTCAGGCCCAGCAGGCCGA
TCTTCGCGCCCGGGAAGAAGGACAGGGAAATGTCCTTGATGATCTGCCGCTTGGGCGGGA
CCACCTTGGACACGCGGTTCATGGTGTAGATGTATTGCGAGGACATGCGGTCTCCGTAGG
CGCGGCCCTGCGCCCGACCCGTCACGGGAACATCCCGTTGCGGCAGCGGGCACAGACTGG
AATGGAATACCGCCAATTATAGCCGGAACCGGTTCCGGCCCGCGCCCGGCCGGAGCCGCG
CAGGCTGGCCGTGGCCTGAATACTCCGTCACAGTCCTGCAGCGGGAAGCGTTTCCAGCCG
GAAACGGTTCAGATCGGTTGCGCAATATGGGCTCACCACCCACCCAAGCAGAGGTCTGAC
ATGCGCATCAATCGAGTAATGGCCGGCGCCGTGGCCTCTGTGCTGGCGCTGGGCGCCGTG
ACCCCGGCCTTCGCCGACAACGACCATCGCCGCGACCACGACCGCCGCGAGTGGCGCGAG
GATCGCCGTGAGTGGCGCCAGGACCGCCGCGACTGGGAGCGCGACCGCCGCGAGGCCCGG
CGCGACTGGGAACGCGACCGCCGCGACTGGCACCGTGACCATGATCGCTACTACCGCCCG
GCACCGCCGCGCGTGGTCTATCGCCCGGCCTATGGCCCGGGCTATGGCTGGAAGGTCGGC
CACCGCTACCGCGACTACTACCGCGGCCCGGTCTACGTGGTGAACGACTACCCGCGCTAC
AACCTGCGCCGCCCGCCGTACGGCCATCAGTGGATTCGGGATGATCGCGGCAACATGCTG
CTGGTGGCCATCGCCACCGGTGTGATCGCCCAGTACGTGCTCAGTCGCTGAGGATCGCGG
CCGGGGTCGGATCCCATTCCAACGGAAAGGGCTCTGACCCCACAACTATCGATCGAAACC
ATACGGGGCCGGATTCCTTCGGGGATGCCGGCCCCGTCCGTTTCGGCCCCAGCGGGCCAG
TGCGGAGCTACAATCGAGGGCTGAGCCGTACCCCTTTTCCCTGCCTGCTGGAGTACCCGA
TGTTCCCGCGTGACGTCCGCATCGAATCCTACGATCCCGAACTGGCCAAGGCCATCGCCG
CTGAGACCCAGCGCCAGGAAGACCACGTCGAGCTGATCGCCAGCGAGAACTACACCAGCC
CGGCGGTGATGGAAGCCCAGGGCAGCCAGCTGACCAACAAGTACGCCGAAGGCTACCCGG
GCAAGCGCTACTACGGTGGCTGCGAATACGTGGACATCGCCGAGCAGCTGGCGATCGACC
GCCTGAAGCAGCTGTTCGATGCGGACTATGCCAACGTGCAGCCGCACAGCGGTTCGCAGG
CCAACCAGGCCGTGTACTTCGCCCTGCTGCAGCCGGGTGACACCATCCTCGGCATGAGCC
TGGCCCACGGTGGCCACCTCACCCACGGCGCCAAGGTCAATGCCTCGGGCAAGCTGTTCA
ACGCCGTGCAGTACGGCGTCAACGACCAGGGCCTGATCGATTACGACGAAGTCGAGCGCC
TGGCGCTGGAGCACAAGCCGAAGATGGTCGTGGCCGGCTTCTCGGCCTACTCGCAGGTGA
TCGACTGGGCGCGCTTCCGCGCCATCGCCGACAAGGTCGGCGCCTACCTGTTCGTCGACA
TGGCCCACGTCGCCGGCCTGGTCGCCGCAGGCGTCTACCCGAGCCCCCTGGAACACGCCC
ACGTGGTCACCTCGACCACCCACAAGACCCTGCGCGGCCCGCGCGGCGGCATCATCATCG
CCAAGGGCGCCGACGAAGACCTGGTCAAGAAGCTGCAGTCGATCGTGTTCCCGGGCATCC
AGGGCGGTCCGCTGATGCACGTCATCGCCGGCAAGGCCGTGGCCTTCAAGGAAGCGCTGG
AGCCGGGCTTCAAGGCCTACCAGCAGCAGGTGGTGAAGAACGCCCAGGCGATGGCCAATA
CGCTGATCGCGCGTGGCTACAAGATCGTCTCCGGCGGCACCCAGAACCACCTGATGCTGG
TGGACATGATCGGCAAGGACGTGTCCGGCAAGGACGCGGAAGCCGCGCTGGGCAAGGCCC
ACATCACCGTCAACAAGAACTCGGTGCCGAACGACCCGCGTTCGCCGTTCGTGACCTCGG
GCCTGCGCCTGGGCACCCCGGCGGTGACCACCCGTGGCTACGTCGAACAGGACTGCGTGG
ATCTGGCCAACTGGATCGCCGACGTGCTCGACGCACCGAACGATGACGCGGTCATCGCCC
GCGTGCGCGACGCCGTCAGCGCGCAGTGCCGCAAGTACCCGGTCTACGGCTGATCGGAGA
GTGGGGGCAGAGCCCTTCCTGGCGGAAAGGGATCCGACCCCGCCTTCCGGATCGACGCAG
GGGTCGGATCCCTTCCCGCAGGGAAGGGCTCTGACCCCGTCATCAGGAATCCCGCGCATG
GATGAGCGCCGCCTCAAGTACCTGTACATCGCACTGGCGGTGCTGTTCGGCCTGCCCAGC
CTGTTCTTCGGCGGTGCCGGCGCCTGCATCGCCGTGGTCATGGGCGTGATCGGGCTGGTC
TCGCTGGACGCGGACAACCTGTGGTTTGCCGCCGGCATGCTCGCGTGGGGATCGTGCGCG
ATCGCCGGCCTCGTGGCCTGGGTCGCACTCAGCATCGTCTGGCTGCGCGATGGTTCACGC
GGGCTGCACATGGCATCACGCCGCTGGTGGCTGCTGTTGGGCCTGGGCGTGCTGGCAGGC
CTGCCCTTGCTGGCGATGGCGCTGTATTACTTCGCCGAGCTGGGTTCGTCCGTGCTCAGC
GGGCTGTTCGCCGGGCCGTCCCTGTTGGTGCCCACCGGTACGTTGATCCTCCTGCGGCTG
CGTGCTGACGCCCTGGGCGAGCCATCCGGCCCGGCGCGATCAGAGGAGTAGGCCCGCATG
GATGAGCGCCACCTCAAGTACCTGTACACCGCGCTGGCGGTGCTGTTTGGCCTGCCCAGC
CTGGTGATGGGCGGCGCGGCGGCGACGATGCTGCTGCTGATGGGGCTGGGCCAGTTCGGT
CATGGCACGCTGGCCTCGGTGACGGTGATGCCGCTGTGGAGCCTGGCCGGCATTGCCGGT
TGCCTGGCCTGGTTGTGGCTCAGCGCGGGTTTTCTGTTGCAGGGGCGTGCCGGGCTGCAC
GTGCACCGCCTCTGGTGGTGGATGCTGCTGGCGGGCGGTCTCGCCGCCTTGCCCCCGCTG
GGGCTGGCGCTGTGGTGGGGCATCGCCGTGCATGCCGAAGGCATCGGCTTGTTGCTGCTG
GGCCCGTCGATGCTGGTGCCGGCTGCGATGCTGGTGTGGATCAAACGCCGCGCATGACGT
GGCCCATGGAAGGAAATCGAACGCATGGATGAGCGTCTGCACAAACGCTGGATGGCGATC
GCCGGCCTGCTGGTGGGCCTGCCCACCGTGGCAGCAGGCGGCACGGGTGCCGTGCTGGGG
CTTATGGTCGTATGGGACGGCAAGTACCTGACGGGCGACGAGCACACGTGGTTGCTGCTG
TGGTCGTCGGCTGGAATCATCGGCCTGCTGTCGTGGTTGTGGCTGAGCGGCCTGTTCCTG
TGGCGCGGTGTTGCCGGCCTGCGCCAATCACCGGTTGTCGCCTGGGTCGGCCTTGCGCTG
GGGGTGCTGGCCGCGTTGGCCGTGGTCGCCGCCGCGTTGTACTTCACCTTCAAGCATGGG
GAAATCTCGACCCTGGCCTTCCTTGGGTTCGGCCCGCCGCTGCTGGTGATGGCCGGGCAC
CTGGCGTGGCTGCGCTGGGCACGCGCGGCCCCGGTGCCGTCGGCACCTGGTTGAACGTCT
GGTCCTGCTGACCCTCACTGGACGCTCTGGTTGGCCGAAATGCAGGTACTTCCGCGCAGA
CAGCATTTGCCGCTGCGCCCTTTCTCAGGTACCTTTGCGACGCTGCCATGACCGTGGCAA
TAGGTACTTTCCTGAGCCAGGCGTTCCATGCACTGCCCCTTCTGCCAACATGCCGATACC
CGGGTCATCGACTCGCGCGTCTCTGAAGACGGCGCGACGATCCGTCGTCGGCGTGAATGT
GAAGCCTGCGGCGAGCGCTTCAGCACCCTGGAAACGGTCGAACTGAAGCTGCCGGCCATC
GTCAAGAGCGATGGCACCCGCGAGGCGTTCGACCAGCGCAAGGTCCGCGCTGGCTTCGAC
CGCGCGCTGCAGAAGCGTGCGGTGGCCGAAGACAAGATCGAAGCAGCGGTGCGTGCGGTG
GTTCACCAGCTGCGCATCAGCGGCGAGCGCGAAGTGCCCTCGATCAAGGTCGGCGAGTTC
GTGATGAACGAACTGCGCAAGCTCGATCATGTCGGCTACGTGCGCTTCGCTTCGGTCTAC
CGCAGCTTCGAGGACGTGGCCGATTTCCGCGAGGAGATCGAGAAGCTCGAGCGCGACCTG
CCGTCCAGTACCGAACAGCTGCAGCTGCTGGGCGATGTGATCGCCCTGACCAAGAAGAAG
GGCTGACTGCCTCTGCCTTGGGGGTGCCAACCTTGGTGGGCACCGGTGGCCGCATTCACT
GGTGGGTGCCAACCGTTGGTTGGCACTGACGGCATGGATCAACACCGGCGGCGTTACCAT
GGCTGCATGACCACTTCGTTCTCCGTCCTCGACCACCTGCACATGGCCAACGCGCTGCGC
CTGGCCGAGCGCGCTGCCTATACCACCCGCCCCAACCCGATGGTCGGCTGCGTGATCGCC
CATGGCGAACGCGTGGTCGGGCAGGGCTGGCACCAGCGCGCCGGTGGCCCGCATGCGGAA
GTGTTCGCCCTGCGCGAGGCCGGCACCGAAGCACGCGGTGCCACCGCCTACGTCACCCTG
GAACCCTGCGCCCACTACGGGCGCACGCCACCGTGTGCGCTGGCCTTGATCGAAGCCGGC
GTGTCGCGCGTGGTCGCGGCGATGCGCGATCCGTTCCCGAAGGTCGATGGCGGTGGGTTC
GATCTGCTGCGCAATGCCGGCATCGACGTCGCCGAAGGGCTGATGGCGGCGCAGGCGCGC
GAGCTCAACAAGGGCTTCCTGTCGCGCGTGGAGCGCAATCGGCCGTGGCTGCGGGTGAAG
CTGGCCGCCAGCCTGGATGGCCGTACCGCGATGGCCGATGGCAGTTCCAAGTGGATCACC
GGGCCGGCCGCGCGCGAGGACGTGCAGCACTGGCGCGCGCGCGCCGGTGCGATCCTGACC
GGCGCCGACACGGTGCTGGCCGACGACCCGATGCTGACCGTGCGCCTGGCCGATACCGAA
GTGATGGCGCCACTGCGTGTGGTGCTGGATTCGCGCCTGCGCTCGCTCGAATGCAGCCGC
GTGCGCGAGGGCGGGGCACCGACGCTGTACCTGCACGCTGCGGCGGTGAGCGCGCCGGAT
GCGGCCGATGCCGAATTCGCCAGCGTGCCCAGCGCAGAGGGGCGGTTGGACCTGGGCGCG
GTGCTGGCGCTGCTGGCCGAGCGCGGCATCAACGAAGTGCACACCGAAGCCGGCGCGACA
CTGGCCGGTGCGCTGCTGCGCGCTGGCTGGGTCGATGAGCTTCTGCTCTATCAGGCGCCC
ACGCTGCTGGGCGACAACGGCCGCCCGCTGCTGGCTGGCCTCGGCATTGATGCCATGGAC
CAGCAGCGTCGCCTGCGCGTGGTTGACCAGCGCCAGGTCGGCGAGGACAACAGGCTGCTG
CTGCGCCCATGAAGGAATGACGCAGGGCAGGGGGCTACGCCCATGGCGTCAGGCCGCTTC
GTCGTCTTCTTCGCCGACCGGGCACTGGCCCTTCCACTGCTGCTTCCACAGCACATGCAG
GTCGCGGCAGTACGCGCCGAGCGCCTCGCCCGGCAGTTGCCTCGCCTTGAACCGCAACTG
GCGACGCGTAAAACCGTCGTCGTACTCATCCGGCAGTACCAGCACGGCACACTGGTCGTG
GTACATCAGGAAGTCGCGGCAGTGATCATCCTCACTCATCCACGCATCCAGGTGCCTGTC
GCTCAGCTGGGTTGACTCGAAGGCGACCGAGGGTTGGACGACGATGATCTTCGTGGCTTT
GAACCTGGACGCTTCGGCCTGCCAGCACACCATCAGCGCCAGCAACATGAGCGCGGTCGA
CGTCATACGGTGTTTCATGCGGTTGCCCTGGTGGAAGAGGGCAACAGCATTGACCATGCA
GGCCGCGCAGGGCCATGCAAGGGTTCTGAAAATGCAGTTGCCCTTGCCGTCGGCAACGCT
GGGCAGCGCGTAGGCTCGGCGTTACATCCCGCTCACGCGCATTCGTCGGTCCACATCATC
TCGGCGATCGGGCGCAGTGCCTTGCATTCCTGCGTCATGTCTTCGGCTGACTTCACCTTC
GCCTTGGCCTTCAGTTCCTCGGTCATGGCATCCACGCCACTGATCTGGTCCGGCGCGATC
TTCGCCACGCAGGCGCGGTGCTGCTGCAGCAGCAGGTCGCAGCCGGGTACGCCGGTCACT
TTCGGCGCGTTGGCCGCCTGCGCGTCCTGCATCCAGTCCTCGAACGGTGCCAGCGCACCG
GCTACGGTGCCCACCAGGTCATCGAAGTTGCCGCTGTACCAGTAGCCGTTGTCCTTGGCC
GGGTACAGGGTGAAGGTGCCGCTGACCGGCATGCGTGCGCCACTCTGCAGTGCCTGGGCA
TAGGCATCGGTGAACTGCTTGCGCGAGGCCGGGCTGGCATCGTCGGCCAGGCTGGCGGCG
AACAGCGGGCGCACCTTGCCGAGGTCGGGCAGCTGGCAGCTGAAAGTGATGCGCGCCAGC
TTCTGGTCTTCCACGTACTCGTTGTCTTCAATCACGCTCTTGCTGGCGCGGCACTTCGAA
TCACGCAGGGCCTTGGCATACAGCGCTTCGCTGGCGGCCGCGTCGGCCTTTGCGCCGGTG
CTGGCAAGCACGACCTGCCACGGATCGGCCAGCGCCTTGGCCAGCGCACCCGGGTTCGGG
GTCACCGCGTCCTGGCCTTCGAACGCCGGCTTCAGTGCATCGTTGAGCGCGCGGGTCGCC
ACGGCGTCATCTTCCAGCAGCACGCGTGCGTACAGGTCGAAAGCCTGTTCGGGCGTCAGT
GTGGCCGGGGCGGCGCCGGCCAGCAGCGGGGCCGCCAGCAGGGCGCTGGCCAGCAGGGTA
CGCAAGGGAGTCTTCATGACGGTGTTTCCTGTTCCAGAGGCGCGCAAGCGTAGCGCATCT
TTGCGCAGGCCCGTTGGTGCCTGTGGCCGCCTGCCGGCGCGCGCGGGCCCAAAAAAACGG
GCCCCTTGCGGGGCCCGTTCGATCGCACGACGAGGAGCGATCGGTAAATCAGAAGCTGGC
GCGGACTCCGACCGAGTACTGGGTGACGTCGCGGTAGCCGGCGATCTCGCCCACTACACC
CCAGGTCTTGGTGAAGTTGACCTGGCCGCCGACGGTGCCGACCCAGGTGCCCTTGTAGTT
GTTGCCGCCATCCATGTAACCGGCCTTGGCCCAGGCTTCGGTCATGCGCGACGGCTTGCC
GCGGATACCCATGGTGACGCGGCCCAGGTTGGTGTGGTCCTTGCCGTGGTAACGCACGCC
GTCGTAGCGCAGGGTCGATTCGGCGTTCTGGCGCACCCAGGCGGCATCGGCGGTGAAGTC
CAGGCGGTCGGTCCACGGCATGTGGTAGCCGATACCCAGCTCCGGCTGGTTCAGTTCCAG
CTTCAGCGAGTCTTCGCCGTAGTGGCGGGTCTTGCTGGTGCGCGACCAGCCACCGAACAC
GTAGACCTGCTCGGCCAGCGCGACCGAGCCGCGCAGGTAGCCACCGTCGACCTTCGGGTC
GTCCAGCACGTTGTCGTCAACCTGGACCTGGGTCCAGCCACCTTCCACGTAGGTGTAGCT
CAGGGCGTCGGCCGAAGCCGAGAACGGAGCAGCGGCCAGCAGGGCGGCCACGATCAGGAT
CTTGCGCATGGGAATTCCTGTGAATTTCAGTCCATTGGCGGGCCTGCCCTCGCGGCTGCC
CGTGGCGACCTCATGTCGTCCGCTGCGGATTTTAATGAAAGTTTTACAAAATGCGAGAGA
CGGCCGTCACAGGCTGGTCTGGCTTGGCCGGGGTCAGAGCCCTTTTCTGCGGAAAGGGAT
CCGACCCCGGCCATCAGAGTGCGAGCCGGCCTGCATCGGGGTCGGATCCGTTTTCCGTCG
GAAAACGGCTCTGACCCCTCGCGATTTCGAGGGACCCGGGGTCAGAGCCCTTTCCTGCGG
AAAGGGATCCGACCCCGGTCATCAGAATGCGAGCGGGCCTGCATCGGGGTCGGATCCGTT
TTCCGTCGGAAAACGGCTCTGACCCCTCCGCGATTTCGAGGGACCCGGGGTCAGAGCCCT
TTCCGGGGCGGAAAGGGATCCGACCCCGGGCATCCCACCCCGTTCAGCACGGGCTGGTAC
ACTAGCCGCGCCGGTTCGCCGGTACACAAACGTCTTCAGGGCGGGGTGCAATTCCCCACC
GGCGGTAGGTGCGCAAGCACGAGCCCGCGAGCGCCCCGGCCCACGGCCGGGGGTCAGCAG
ATCCGGTCCAATGCCGGAGCCGACGGTCATAGTCCGGATGAAAGAAGACGGTGCCACAGG
GCCTTCGCGGCCCTGCGCCCGCCTGTTTGCCTTGCGGCGTTTTTCGCTCACTTTTCGCGG
AGAACGTTACTTGTTTACTGGAATCATCGAAGGCGTCGGCCGTCTGGCCGCACGCGAATC
CATCGGCGGCGATGTCCGCTTCACCTTCAACGTCGGGAATCTGCCGTTCGACAACGTGCA
GATGGGCGAGAGCATTGCCATCAACGGTGTCTGCCTCACCGTCATCGCGTTCGACGCCAG
CAGCTTCCAGGCCGATGCCTCCACCGAGACCCTGGGCCTGACCACGCTGGGCCAGCTGGG
CGAGGGCGCGGTCATCAACCTGGAGCGCGCCATGCGCCCGACCGACCGCCTCGGCGGCCA
TCTGGTCAGCGGCCACGTCGACGGCCTCGGCCAGGTGCTGTCCATCCATGAAGACGCGCG
CGCCCAGCGCTGGCGTTTCGCCGCGCCGGCCTCGCTGCGCCGCTATATCGCCAAGAAGGG
CTCGATCTGCGTGGACGGCGTCAGCCTCACCGTCAACGAAGTGGACGACGAAGGCTTCGA
AGTCGCCCTGATCCCGCACACCGTGGCCAACACCGCCTTCTCCGCCACCGGCGTGGGCAG
CGCGGTCAATCTGGAAATCGATCTGGTGGCCCGTTACGTCGAGCGATTGATGGGTGTGCC
GAGCAACGGTCAGCACCCACAGGGAGACGCAGCATGAACTTCGCCCCGATTCCGGAAATC
CTGGAAGACATCCGCCTGGGCCGCATGGTGGTCATCGTCGATGACGAAGACCGCGAGAAC
GAAGGCGACCTGATCATGGCCGCCGAGCTGGTCAAGCCGTCGGACATCAACTTCATGGTC
ACCCACGGCCGCGGCCTGGTGTGCCTGCCGCTGACCCGCAGCCGCGCCGCCGACCTCGGC
CTGGCGCCGATGGTGCAGGCCAATACCGCCCAGTTCCAGACCAACTTCACGGTCAGCATT
GAGGCCGCCGAGGGCGTCACCACCGGCATTTCGGCGCATGACCGCGCGCATACCATCCGC
ACCGCGGTAAAGCCCAATGCCAAGCCGTCGGACCTGCACCAGCCGGGCCACATCTTCCCG
CTGATCGCCCAGCCGGGCGGCGTGCTGACCCGCGCCGGCCACACCGAAGCCGGCGTCGAC
CTGGCCATGCTCGCCGGGCTGGAACCGGCCGGCGTGCTGGTGGAGATCCTGAACCCGGAT
GGCAGCATGGCGCGCCGCCCGGAGCTGGAAGTGTTCGCCCGCGAGCACGGCCTGAAGATG
GGCTCCATTGCCGATCTGATCGCCTACCGCCTGGCCACCGAAAAGACCGTCGAGCGCGTG
GACGAGCGCGAGATCGACACCGAATTCGGTCCGTTCAAGCTGGTGACCTACCGCGACCGC
ATCGCCCACGACCTGCACTTCGCGCTGGTTCGTGGCACGCCGGATGCGGACACCCCGACC
CTGGTGCGCGTGCAGGTGGAAAACCCGCTGGCCGACCTGCTGCACTGGCGCCGCGACGAC
TTCGGCGTGGCGGCCACCGATGCCCTGCGCGCGATCGATGCCGAGGGCGCCGGCGTGATG
GTGGTGCTGTCGGCCCCGCGCGACGGTGAAGCCCTGCTGGCCCGCCTGCGCCAGCAGCCG
GCGCCGGTGGTGCCGGGCAAGGACAAGGATGTGGGCCAGTGGCGCCGCAACGGTGCCGGC
GCACAGATCCTGTCTGACCTGGGCCTGGGCAAGCTGCGGGTGCTGGGCACCCCGCGCCGC
CAGGTTGGCCTGGCCGGTTACGGCCTGGAAGTGGTGGAGACGGTCACCCTGTAATGGGGG
ATTGCAGGCCAGCCGCCGGCACTACCGGTGGGTGCCGGCCCCATGCCACCGGTGGGTGCC
GACCGTTGGTCGGCACACCCTGCGGGCCCCCGCCAGCCACGGCCGGGGCCCATCCACGCT
AGAATTACCCCCTTATCGAGTCCCCAAGCCGCATATGAGCCACTACGAAGGCGATCTTCG
CACTCCCGAGTCGGCGCGCTTCGCCATCCTGGCCAGCCGCTGGAACGCCCGCATCACCGA
CGCGCTGGTCGCAGGCGCGCGCCTGAGCCTGGCCGGCAACGGCATCACCGAAGCCAACAT
CGACGTGATCCGCGTGCCGGGTGCCTGGGAACTGCCGCTGGTGGCCGCGCGCCTGGCCGC
CGCCCATGAACACGCCGCCATCCTCACCCTGGGCTGCGTGATCCGTGGCGACACCCGCCA
CTACGAACACGTGGCCGACCGCTGCGCCGAAGGCCTGATGCGCGTGCAGCTGGATTTCGG
CGTGCCGGTGCTGAACGGCGTGCTGGCGGTGGAACGCGTTGAAGACGCCGAGGCGCGCGC
AGGCGGCAGCCACGGCAACAAGGGCGAGGAAGTCGCACTCGCCGCACTGGAAATGGTCAA
TCTGCTGGAGCAACTGCCATGAACAAGAACACCCAGGGCAAGCCCTCCGGTAAACCCGTC
CGCCGCGATGGCGTCGATCCGGTGCTGCGCTCGCGCGCCCGCCGTCGTGCCGTGCAGGCC
ATCTACGCCTGGCAGATCTCCGGCGGCAACGCACAGTCGCTGATCGCCCAGTTCGCCCAC
GAGCAGGCCCGTGAAATCGCCGACCTGGCGTACTTCGAGGCGCTGCTGCACGGCGTGCTC
GACAACCGTCGTGACATCGATGAAGCGCTCGGCCCGTACCTGGACCGTGGCATCGAGGAA
GTGGACGCGATCGAACGCGCGGTGCTGCGCCTGGCCACCTACGAGCTGCGCTACCGCCTG
GACGTGCCATACCGCGTGGTGATCAACGAAGCGATCGAATCGGCCAAGCGCTTCGGTTCC
GAACACGGCCACACCTACGTCAACGGCGTGCTGGATCGTGCCGCCGTGGAATGGCGCAAG
GTCGAATCGGGTCACTGACCCGATTTCTGTAGAGCCGAGCCATGCTCGGCTCACCGTGCA
GCGCACGGTTGCGTTCGGCAATGCGGCGCGTGATCGAACTGCAGCCGAGCATGGCTCGGC
TCTACAAAAAAGCAGAACGCCCCATGTCCCTGGCCGAATTCGCCCTCATCGACCGCATCC
GCGCCCGCACCCTCGAGCGCGACGACATCCTGCTCGGCATCGGTGACGACGCCGCGCTGC
TGCAGCCGCGTGCCAACGAGCAACTGGTGGTCACCGCCGATACGCTCAACAGCGGCGTGC
ACTTCCCGGTTGAGACGCCTGCCTTCGACATCGGCTGGAAGACCCTGGCGGTCAACCTGT
CGGACCTGGCCGCGATGGGCGCGCGCCCGGCGTGGTGCACGCTGGCACTGTCACTGCCGG
AAGCGTCTGAAGATTGGATCGAGGCCTTTGCCGATGGCTTCTTCGCCCTGGCCGACCAGC
ACGACATCGCGCTGATCGGTGGCGACACCACGCGCGGTCCGCTGTCGCTGTCGGTGACCG
CGATGGGCCAGGTCGGGCGTGGCCAGGCCCTGCGGCGCGACCGCGCACAGGCAGGCGATG
ACATCTGGATCAGTGGCACGCTGGGCGATGCCGCCGGCGCGCTGCGCCTGTGGCAACAAG
GTGCGTTGAGCATCGCCACCGCCACGCTGCTGGCCGACTACGAAAGCCTGCGCCTGCGCC
TGCTGCGGCCGACGCCGCGCGTGACCCTGGGCCTGCGCCTGCGGGCCTTCGCGCACGCGG
CGGTGGATGTGTCCGACGGCCTGCTGGCCGACCTCGGTCATATCGCCACGCGTAGCAACG
TGGCCGCGCATGTGGACGCCGATTCGCTGCCGATCTCGCACGCGCTGCGTGAGCTGCTCG
GCCGCGACACTGCGCGCGACTGCGCACTGCGCGGGGGCGACGACTACGAACTGTGCTTCA
CCGCCGCCGCCGACCAGCGCGACGCACTGCACTACCTCGCCGAATCGCTGGACGTGCCGC
TCACCCGCATCGGTCGGATTGCCGAAGGGCAGGGCGTGCATGTGGATGGCGAAGCCGCCG
ACGGCGGTTACCAGCACTTCGCGTAGCCGCAGCGGTACCGCCCTGCTGGGTGCCAAGCTT
CGGTGTGGGGTCAGATCCCTTTGCGCCGCAAAGGGATCTGACCCCAAGTGAAGCACATCG
ATGTTGCTCTGGTAGGTGCCAACCTTGGTTGGCACGAATGCGTCAGCCGCCCGTGCCAAC
AGCGTGTCGACCAAGGTCGACACCCACCAACGCGGGCGGGTTACACGTGCGGAACCGCTG
TATCGAAGCGGTTGTTGCCCGGCGTGCCGGGTAGCAGCAGGAACACCAGCACCACCAGGC
CCACAATCGGCACCAGCATCAGCAGGTACCACCAGCCTGAACGGTCGGTGTCATGCAGGC
GGCGCACGGTCACTGCAATCATCGGCACGATGATCGCCAGCCACACCAACGCGCCCACGC
CCGTCGATATCAGTGCCAGCGTGCTTGAACCGGTGTAGCCAGCAATGAAGCCCAGCACAT
TCGACGGTATCAACACGATCACGACGAACAACTGAAACCACCAGAACTCACCGCGGCTGG
CGCGCCCGCTGAACTGGGCATAGCGGGTAAGCGGAATCATCATCTTGTGCATCCGGGCAC
TCCCTGAAAAGAAGTGCGCACTATTGGTGCTCCTGTGATGATGAGCCATCGGAATCGTTG
CAATTGCGTGCAGCGTGCAACTGAACTGAGCGCTACCCCGCACTTCTCCTTGTTGGGTGC
TTACGCTGCTCGCAACTGCACATCCACATACTCGGCCAGCCCACGGCAGGCCAGCAGCAG
CCCTTCGCGCGCGCCGTCACCCATCTGCTGGTCGATATCCCCGTCCACGCGGACGCGTTC
AGTGGCGTGCAGCAGTTCCAGCAGGAAACTCAGCCCCGCATTGGCGCGGTCGATGCGCGC
CAATGCCAGCCGCTGACCAGGCGTACGGTTGTGGCCGGGCCACGGCTGGCCGTCGGCGGC
ATCGCCCTGGCGGATGTACTGCAGGCAGGCCTGCAGGGTGATGGCGCCAGGGCTGTTACC
GGTCTGCAGCGCAACGAAGGTGTCTTCCAGCGTGCGGGCCAGGTCATCGGGCAGGCGCGT
GGCGGCCTCGCCCAGGGTGGCGAACAGGTGCGGGTAAGGGGAAGCGGTCATGGCGGCGTC
CTTGTGCAAGCGGCAAGGGGCCACCCTGCTTAACAGCGAGGGTGGCGGACGGTGCGTGGT
TCCAATACCGGAGGTCGATGTAGAAGCGCCGGCGGGCACGAGGCCCCCACGCACCGCCCG
CCATGTAAGCGCGGACAGAATGCCTGCCGACGCCACCCAACAAGGAAAGAGCGACGCCGG
CAGGCAAGCGTAACCAACACATCAACCTAACGGGATTGGAAGCCCGTGCCACCCGTTGTC
GGTGGCGCTACATGATTTGCATGAAGCGCCAATGCTGCCAATGAGAATTGTTGGAAAGTT
CGAAAGCGTTGCAACTTCGTCGCTGGCAGCTAGCGGATGGTGCTGCCTGCCGAATGCGAC
ATTCTTCGCCACTACGTATCGTAGAGTCGAGCGCGCTTCATCACTTCGTCAGAGTGGCAT
CAGCTTCAATGGGAGTTGCCGAGCTCAGCGATGCCGCTACGCTGGGTAGATGAAAATTCT
CTTGATCGCCTTCTTGCTGGCATCTTCGCCGGACGTCATAGAGCCCGGCTACAGAATGGG
AAGCTACAAGGAAAATCCATCGCCGATGCCGGGCACGCTGAAGGCATTGGGCGCGCGATG
GGAGATGGACTACAGAACACTACGCCCTGCCCTGTTGAAAGCGGGGTGGGGCGGAATACC
ACGCGAGTACTCGCATCCGAACGTGCTTGGATTTCCCGAGGTCAATTGTGGCCGCGGCTG
GCAGGCGGTCTGCTGGTCCATGTTCCACAAGAATGGCCGGGATATTTTTCTGCAACTGCA
TCCCACAGACGACGGCCGCCTTATCCTGATTGGCGCAGAGTGACGCTTTCGCCATCGCTG
TCTTCCAGGTGTTTGTTGATACCCAGGCATTCATTGGTCGGGATGCCGGGGGCGCTGCCG
GTTTTCGGGGTTCCCGCTGCTCAGCTGTGAAGCGGTGCAGAAGAGCCGCATGGGAGGCCC
ATCCTGATTGCTCCTCTGGCCGGATCAGCCCAAATCAGCCCGAATCAGCCCAAAGAGTGG
ATCGCTGCTGGAAGAAGGCATTGACCAGACAGGTCCATGGTTCCCCTGCGCTGACGGCGC
CGAGCTTGCTTGGCTGATGCAGAACGTAGCCGAGCGTTGGCTCGGCTCTACAAGAGCAAA
GAAAAGTGGCGCCGGAATCATCCGGCGCCGTGCGTATTTCTACCTTACCACTTGTACGAC
ATGCTCAGGTTCGCCGTCGCCTCGCGGTAACCATGGTCACCGCGCATCACGCCGAAGCCA
CCCCAGGCACTCAGCCCGGAACGGAAGTCCACGCGCGCACCGGCATTCAGCTCGTAGCGG
TTGCGCGGCACGCTGGCCTTCAGTGCTTCATCATCGAACGCCATGCCGTTGCTGGCGCCA
TCGCGGTACCAGTTGGCCACCACATACGGGCTGACCGATGCACCGGCGGCACTGCGGCCT
TCACCCTGCAGGCGCAGGCCCACGCGGCCGGACAGGCCGTTGTCGCCCAGGCTGCGCACC
ACCGTGCCGTTGGCTTCTTCGTGGCGATCGGTGTTGGCGTCGGTGTAGGTCAGCTGCAGT
TCCGGCTGCAGGCTCAGCGCGGTGCTGCCGATCTGGCCGATGCCAATGCGGTAGCCGGCT
TCCAGCGAGCTCTGCCAGATGTCCGAGTCGTAGCGTTCCTCGGCCAGGCCTTCGCCCTGC
ACGCGGTTGCGGAACTGGCCGCGCTGCACGCTGGCATCCACATACAGTGCATCGTTGCTC
CAGTTGCCGTACACGCCCAGCGCGCCGCCGTTGATCTTGCCGCGTGCACTGTAGCCGGTC
AGCTGCGAACGCGAGGTGGCGTCGGACCTGGCCAGCGTGCCCATCAGGCCCACGCGGCCC
TGGCCGTTGTCGAACACGCCGATGTCCGCACCCAGCTGCAGGCGCGAGCGGTCCACGCGC
AGGTCCAGCTGGTCTTCCACCGCCGACAGCTTGCTCTGTGTAGCGTCCACGCGGGCCCAG
CCACGCACGCCATCCACGGCGGCGGTGCTGCCGCCCTGGCGGTCGTGCCAGCCGTGGCGC
AGCAGCTGGCTCATCGCGAACTGGTTGGCCAGGTACGCGCCGGCTTCCGGGCGCAGCACC
GGCGTGGGGTCGATCGGATCGACCGGATCGACCGGATCGACCGGATCGACCGGATCCACC
GGGTCCACCGGATCGACCGGCTTACACTCCGGCAGCGTCGGGTCGATCACACACGGATCC
GGCGCCCCGGCAAGTTCCGAGCGCAGGTACCAGCCGCCGTTGGTCGCGTCCTTGAACAGG
AAGTACTCGTACTGCCCACCCACCGCGCGGCCCTGCAGGTCGAACTGCGCATTGGACGCA
CCGCCCACACGGATCAGCTCGATGCCCTTGTCGGTCTTGGCGCCCGCGCCACCGGCATTG
AGCACGCGTACGTTGGCCTGGCCGTTCGAATCGCCCTTGATGATCAGCGTGTCGGTGGCC
GAGCTGTCGTCACCCAGCTGGGTGTTGAACAGCAGGGTGCCACCGGCGCCGTCGAAGGTA
TCCACGGTGAGCGTGTTGAACGTACTGCCATTGCCCAGCGCCACCGTGCCGGTGTTGCCC
AGCGCCAGGTGGCCGACATTGCTGTCGCCGGTCATCAGCCAGGTGCTGTCGCTGTCGATG
CTGGCCGAAGTGACGTTGAGGAAGCGGCCGTCGATCTGCGCCTTGTTGCGCAGGGTTACG
TTGATCGTGCCGTTGGCAACCGTTGCCGTATCGAGCCTGACATCACCGATCAGCCGCGCG
TCGTCCACTGTGAAGCTGACACGACTGTCGGCGGCGACAGGGTTGCCGGTCCACGAACTC
ATCAGCAGCAGATTCCCGTCGCCTGCGACAAGTTGTGACCCGTTCGCGACGGTGATCTGG
TACTCGGCATCCGGCGCGCGCGGTGCGACGCGGATTGCGGCGCCGCGACGGGACTGGAGC
ACGGAGTGGTCAACACGAAGTTCGATCGGGGGCTGGCCAGCCGCTGAGGGCGCCAGCAGT
GCGGCCATGTTGTCGGCGTCGATGCGGGAGCCTTCCAGATGGATCGTGCCCCCCATCAGA
CGTACGCCCAGCCCGCTGTTGATGTCAGGTGTGCCGGGCGCATCCTCGACACGGATGGTG
CTGTTGCGCACCGTTGCGAACGCGTTCTGTGGGAAGGCACCCCCAGCAGGAGAGAGGTCG
ATGCCTACGCTGGCAATGCCGGGATGCACGCCCGCTCCCGCCGCGACGGAGATCTGGCTG
TCTTCGATCCAGGCGGTGCTGCTGTCGACAAGATGGACGCCACCGTTGAATTGCGTCGAT
CGAGCCGCCAGGACCGAGGCGCCGGAGAGGCGCACAGCGGGGCCCGCCGTCGTCGCATCC
ACACTAGTGTTGGACAGCACCACGGTCGAGTCAGCAGCGGTCAGATTGCGGGTTGCGCCG
TCATTCACGGTCAGCAGCGAGCCGTTCTTCAACGTCCACGCTTCGACCGGATCCCCAGCA
CCGACCTCCGCAGTCTGGCCATCGAGATCACCGGCCAGGGCGACGCCGGAGGGAAGGGAT
GCCAGTGCCAGCAGCAGGCTGCGGAACAACAGGCGCGGCGTCGGAGGATGGGAGGCGGTG
GCGGTGCGCTTCATGGGGGAATCCTTGTGTCGGAGAAGGGGAAGAGACGCGACACGACGC
AACCGCATTCAGACGACGTGCCGTATATCCTTCATCTCTGTGACGATGGCGTGAAGGGCG
GGCAATTGCGAAGTCAAGTGTCTCTACCGGACTGGCGCCAGTCTCTGTGCGCAGCCCGGC
CGAACCCATGCAAAAAGTTGTAAAGCACACTGAACACCGGTAGCGCCTTCAGCTTTCAGC
CAGCACTGCGACAGCCTGTCGCAGGTGAGTTGCAAGTGATTCGATGGAGGCAGTGAACGG
AGATGACGAGCATGGCGCCTCCTTTCAGGAGCAACCCCATGCACACACCCACCCCACGCC
ACCATGCGCTGGCCGCCGCCCTCGCCATTGCACTGCTTGCAAGCATTCCCGCCTCGGCCC
AGCAGATCGTGGCCGACGGCGACGACCAGATGCCCGCCGAAGGCGATTACCACACCACTG
AGCCGGTGCTGCCGGGCGACCCGTCGGGGCATGCCTTCTACGCAGTCAACGGCGGCCGCA
TTCTTCCGACAGGGCCGGTCAACCTCTCCACCGAAGGACGCGGAGCGCACGCTGCGCACG
CCGAAGGTACCGGCAGCCTGATCTCGTTGCAGGGCGCATCGGTGAGCACCACCGGCATCT
CCGCAGCAGGCGCGTCAGTTGCTACGGGCGCCCGGCTGGAGGCCGCCGATGTAGTGATCG
AGACACGCGGCAACAGCGCCCACGGGGTACAGGTGCAGGGGGCGGATGCCGTGCTGAGAA
ACGTGCAGGTCCGCAGCACTGGCGGCGATGCGCTGCGGTTGATGGGGGGCACGCTGCAGG
TTCAGGGCGCTCAGTTGCAGGTGAACCGCTACGGTACTTACGGTCTGTATGCGAATGCGG
GCACAGCAACGCTGGATGGGGTCCACATCGACATGGCGGGTGACGCGGGCAATGGTGTCC
TGGCGACCGGCACGGCCGAGGTCGTCCTGCAGGACGCGAGCATTGGACGCGTGGGTCATT
CGGGTGTGGCCGCAACGGCGCATCGCGGCGCGCGCCTGGTGATGAAGGGTGTGGACATCG
ACATGCGCGGTGACGCCGCCGTCGGTCTGGCGATGGGAGGCAGCGTAAACGTTTCCGACA
GCCGCATCAGCGTGCAGGGCGCCCATGGTCGTGCCGTCGATCAGTCAGGTGGTGCGCTGG
ACGTGCAGAGCAGCGAGCTGTCCGGCAATACGGGACTGAGGCTGATGGACAATGGCAGCG
TGAACCTGCGTGACAGCAGTATCCGCAGCGAGCTGGTCGCATTGGATATCAATGGCCGAG
GCAACGTCGTGACAGTGGAGCGCAGCTCGCTTGCAACGTCTGCAGGTACCGCCATCTGGA
TGCCGAACGATTCCACGCTGGTGCTGAGTGAGTCTTCAGTGGTGGCCCAGGGAGACGGTG
GGCTCGGCCTTGATGCACGGGGCGGCAGCGCGCAGCTTTTCAGTACCAACCTGCGCACAG
GGGGGCGTTCTGCCCATGGTCTGTATGCGCAGGGTGGCGCCGGGCGGCCGCCCGGGATCG
AGGCGGTCGATTCCCAGGTGCTGACCGAGGGTGATGGGTCTGCTGCGGCGATTGCACGCA
CCGGCGGGACCGTCACGCTGGTCGACAGCCGCTTGCAGACCCTTGGCCGATCCTCGCACG
GTGTCATTGCCGGTGGTGCTGGGCAGATCGCTTTGAACAACACCCATGTACGCACCGAAG
GCGAGGGCGCGTGGGCGGCGGTGATCAATGACAACGGTCGGATGCGTATCGACGGCGGCT
CGCTGGTGAGCGTCCAGCATGGTGGTGTGTGGGTGCGCAGCAGCCGCGACCCGGGCCTGA
CATTGTCCAACGGTGCGGTGGTATCGGGCGGCAATGGCATCGCGCTGGCGTTGGATGCGG
CGGTGGCCGGGCGTTTCGACGTGCTGCTGGAGGGGCGCTCGCAGATGGTGGGTGACATCG
TCATTACTCCGGAAGACGAGGACGCTGGACTGCCGCCACAGTCGGACGTGCATGTGCGGC
TGGCGGATGGATCGCTATGGCAGGGTTCGTCGGATCTGGTGCAGACGATGGCGATCGAGA
GTGGCAGCCAATGGACACTGACCGGTGATGCCACGGTGGGCGAACTGCAGGTGCTCAACA
GTGGCGTGGCCTTGTCCGACGGCAGTGGTCGCTTCAATACCCTCACCGTGGACGGCGACC
TGCATAGCGCAGGGGCGACGTTCCTGTTCCAGGGCACGCTGGCCGGCGATGACAGCGCGA
TGGACCGCGTGCACGTGCGCGGCGACAGCTCCGGCGACGCGCTGATCGCGGTGAAGAACA
TCGGTGGCGTAGGCGCACCTACCGTGGATGGCATCGCGCTGATCGAGATCGACGGTGCAT
CGCTGGCGAGTTACACGCTGAGCGGCCGCGCGGTGGGCGGATCGTACGAGTACTTCCTGT
TCCAGGGCGGCCTGGCCGATCCTTCCGATGGCAACTGGTATCTGCGTTCGCAGTGGTTCG
ATATCTGCCAGGACAACCCGGCCGCACCGGGGTGCGTGGTCGATCCGGGCCCGGATCCGG
ATCCAACCGATCCGACTGGTCCCGGCGATCCGACTGATCCGACTGATCCGACTGATCCGG
GCGATCCGATCCTGCCGCCACCGGTGCTGCGCCCGGAAGCGGGGGCTTACCTGGCCAACC
AGTCGGCGGCAATCAACCTGTTCGCGCACCGCATGCACGAGCGCAATGGCGCGCGTTCGA
TGGGCAGCGAGCGCCAGGCCTGGGCACGCGTGGGTCGGCAGCAGGCGGATTTCAGCGCGG
TCGGCGGCCAGCTGTCGATTGATGGCAACACCTCGATGTTGCAGATCGGCACTGACCTGC
TGCAGCGTGGCAACGCGGTTGCCGGTGTGATGCTGGGCAGCGGCCGCGCCGACAGCAGCG
TAATGTCCGATCTGACCGGTTACAGCGCCAAGGGCCGGGTGCGTGGCAGCGCCGTGGGTG
TGTACGGCACCTGGATGCAGGAAGCGGACGGCACGCGGGGCGCGTATGTGGATGCAGCCC
TGCAGTACGGCCGCTTCGATAACCGCGTGCAGGGCATCGGCCTGGCGCCGGAGCACTACG
ACTCGCGCATGGCCACTGCGTCACTGGAGTCCGGCTACACATTCAATGTGTGGCAGGACA
CCGCCAGCGCACTGTATGTGCAGCCACAACTGCAGCTGAGCCATGTCGATTTCCGCGCCG
ATCGCCACGTGGAGAGCAACGGTACGGTGGTCGACCATGCCGACGCCGGTGGCCTTAGCG
GGCGCCTGGGCGTGCGTGTGTTCGGCCATGGCACGGCCGCCGGCAACACCGTGCAGCCGT
ACCTGGGCGTGAACTGGCTGCGTGGCAGCGGCACCAGTACGTTGCAGTTCAACGGCGACA
CGCTGGCTGCGGACGTGCCGCGCAACCGCTATGAAGTGCAGGCCGGTGCCGAGCTGAGGC
TGGGCCAGCGTTGGGGTGCGTGGGGTGGCATGAGCGTGCAGCGCGGCGATCATGGCTACC
GCAACGTAGGCGGCCAGCTGGGCCTGCGCATGGCCTGGTAAGCGCGCCTGCGGCGGGGTC
GGATCCCATTGCCAAGGCAATGGGCTCTGACCCCCCAGTTGCTGCTGTGGAGCCGAGCCT
ATGCTCGGCTCACTGCGATCTGGACGAAGGGCAGCCGAGCATGGCTCGGCTCTACAACCG
CGCCGATCCGGGACTGGACCTGAACGTTGTCCACGTCTGTCGCGATTGTCCATTGAATGA
CTGCGCAAACGGTGGCGATGCTGCCGCCCTGTCTTCTGCCGGTTGCCCGCGTGTCCTCTC
CCGAACGTTCCCACAACGCCGCCATCGATGGCCTGCGTGCACTGGCGGTGCTGGCCGTCG
TCCTTTTCCACACCAACGCGACGTGGCTGCCCGGCGGCTTCACCGGTGTGGACCTGTTCT
TCGTGGTATCCGGCTTCGTGATCAGCCAGTCGCTGGCCTCGCGCGCCCAAGCATCGCTGG
GTGCGATGCTGCTCGATTTCTACCGGCGTCGCGTGCTGCGCCTGTTGCCGGCGCTGCTGG
TGATGCTGATGGCCACTTTCGTACTGTCGGCACTGTTCATTCCCCGCGCGTGGCGCAATG
AGCAGTTCGACCAGGCCGGCTGGGCCGCGCTGGTCGGTTTCAGCAACATCGTGCTGGCCG
GCCAGCAGGACGATTACTTCTCGCCCGGCGCTGAACTCAATCCGTTCCTGCATACCTGGA
CGCTGGGTGTGGAAGAGCAGTTCTACCTGGTCTTCCCGCTGTTGTTCTTCGTGTGGCTGC
GCGGGCGTGAGCGCTGGCCGGGGGCGCGTTGGCTGTTGCCGGCGCTCACCATGCTGTCGC
TGGCGTGGGCGGGCTGGCAGGCGCGATCGGCGCCGGCGTCGGCGTTCTATCTGCTGCCGG
CGCGGTTCTGGGAGCTGGCCGCAGGTGCGCTGCTCTACCAGTGGATGCATAAACGTACGC
CACGCCAGGGCAGCGACGCGGCTGCCGTGGCGGGCCTGGCGCTGCTGGCCGCGGGTGTGC
TGATCGCCCCGCAGTTGGCGATGCCGGTGCCGGGCGTGCTGGCGACCGTGGCCGGTACCC
TGCTGCTGTTGGCGGGCGTGTCGACAGCGGGGACATCGCGCATCGCCCGTGCGCTGGGCT
GCGCACCGCTGGCCTACCTGGGTCGGCTGTCCTATTCGCTGTACCTGTGGCATTGGCCGC
TGCTGGTACTGCTGCGCTGGACCTATGGCCTGCATGGCGTCGCGCTGTGGCTGTATCCGG
TGCTGCTGCTGGCGGTGTCGGCCGCGTCCTACCACTTCATCGAGCGCCCGCTGCGCAGTG
CGGCGCCGCTGCTGCGGCTGGCACCGGCCAAGGTGCTGGCGATGGCGTTGCCGCTGGTGG
CGCTGTGCGGTGCGGGCGCCTGGGCAACGGTGGAGTACCACGAGCAGGTCTCGCTGAGCG
TGACCCGCGACGGCTATGCATGGCAGGCGCGCCGCTACCCGGCGTGGCGACCGCTGGAGC
CGGTGAGTGCGCCAGCGCTCGACGGGCGGCGCCTGTTCGTGGTGGGCGACTCGCATGCAG
CGGCGTATCGCACCATGACCAGCATGGTCGCGCGCCAGACCGGCATGGAGGTACGCCAGC
AGGATCGCGGCGGCTGCAGCTTCGTCAACCTGCTGCGGGCCAGCCCGGCCGACTGCCAGG
ACTTCATTGAAGACACGCTGTCGACCATCGAACGCGAGGCGCGCCCGGGTGACATCGTGC
TGCTGGCGGCCTTGCGCATGCCGGAACTGCGTGGGTTCGACTGGCAGCGGCAGGATGCAC
AGCAGATCTATCAACAGCTGCTGGCCGAACGCACGCCCGCGCATGCACAGGCTGCACGCG
ACGAAGCCGATCGCGTGCTGGGGCGTTTGCAGAAGCTGGGCGTACAGGTGGTGATCGACG
CACCGCTGCCGCTGTTCAAGGCCGGTGCGTACCGCTGTTCAGACTGGTTCAACCGCCACA
ACCCGGCATGCGCGGGAGGTCTGAGTATGTCGCGCGCGGATCTGGAGAGGCTGCGGGCGC
CGCAGATGGCGTTGCTGGCCGAGCTGGCAGCGCACCATCCATCGCTCACCGTGTGGGATC
CGCTGCCGCTGCTGTGTGGGCCGCAAGCCTGTTTGGCGGTGGAAGACGGCGAACCATTGT
TCTTCGACAACGATCACCTGAGCGGCCATGGCAACCGCGTGCTGCTGCCCAGCTTCCGGC
AGACCCTGATCGATATCGCAGCCGACAAGACGGTGTAGAGCCGAGCCCACGCTCGGCTTG
CGCGATCTGGTCGAAGAGCAGCCGAGCATGGCTCGGCTCTACAGGAGCGCGAAGGTGAAC
GACACGTCGTTGTAGAGCCGAGCCCACGCTCGGCTTGCGCGCACAGCGCGGGCGTCATCG
CGATCTGGTCGAAGAGCAGC
>contig00005 len=303980 cov=32.6 corr=1 origname=NODE_5_length_303980_cov_32.606933_pilon sw=shovill-spades/1.0.4 date=20230425
CGGAGTGCGGGGACGCTGCAAGTACGTCCCTGTAAGCTTGGCAGCCGCATCCATGCGGCT
GACACCCCGCACTCCGACACCGCCCCACCTCCGACAGATTCCCGCGGCTGTGGGTAGGTG
TCGACCTTGGTCGACACATCTGTCAGATATCGAATGAAATTCCGGGGGTCAGATCCGTTT
TCCTTCGTAAAACGGATCTGACCCCATGAGCAATTCCGACAGATCGCAGGAAACTGTCGA
AGGCGGGGTGGGTCCGGTTGCGGGGGCGTGAGCGCCATGGATGGCGCGACCGAGCCTACA
CGGACGTATTTACGGCGTCCCCCGCAACCGGACCCGCCCCGCCATCCCCCGGAATGCAGG
CTGTTGCTGTTGCCGTTGCTGTTGAGGTTGCCGGCCAGCGGCCGGCACTACCGCAGGTGC
CGGGCGCAGCCCGGCCGGACACCACCAGCAGGCAGGCGGCGCCCGGAACAGGTACCCTAT
GCCGCCATCAGATAGCCAATGTGACATGACCGACGCCATCGTCGCTCCGCAGTGGGCCTC
CCGCCTGCGCGACATCGCCGACTTCCCCAAGCCCGGCATCCTGTTCAAGGACATCATGCC
GCTGCTCGCCCATGGCGAGGATTTCCGCGGCGCGATCACCGCGATGGCCGACCGTTGGCG
CGACCAGAAGCTGGACGCAGTGGTCGGCATCGAATCGCGTGGGTTCATCCTCGGTGCCGC
GATGGCGCTGGAGCTGGGCGTCGGCTTCGTGCCGGTGCGCAAGCCGGGCAAGCTGCCGGG
CCAGGTCCTGCGCGAGGAATACACGCTGGAATACCGCAGCGACTGCATCGAAGTGCATGC
CGATGCGCTGCCGGCCGGCGCCCGCGTGGTGATCATCGACGACGTGCTGGCCACCGGCGG
CACGCTGGTCGCTGCGCTGTCGCTGGTGCGCCGCCTGGGCGTTGAAGTGGTCGGCGCCGG
TGTACTGGTCGAACTGGACGGCCTCGGAGGTCGCGCCCGCTGGGAATCGGACCTGCCGCT
GCACACCGAACTGGTGTTCTGACCGAAGGGTGGGTGCCAACCAGGGTTGGCACCTGCCAG
CGCGAATGGCCGGGAGCCGGTCGTTGCCAACCTTGGTTGGCAGCACTTTTCGCGACGGGT
GCCATGGACGGGCCAACCAAGGTTGGCCGCTACCAGGCCAGATCGTTACCAACCGTAGTT
GGCAACGCTGCTTCAATCACATCATCCGCACGCGGAAACGACGGCCCTTGATCTTGCCGG
CTTCCAGCTTGGCCACGGCCTTGTTGGCCTGCTCACGCGCGATCGCCACATAGGAGCGGG
TCGGGAAGATCGCGATCTTGCCGATGAACTTGCTCGACAGGCCGGCATCACCGGTCAGCG
CACCGAGGATGTCGCCCGGGCGCAGCTTGTCGGTCTTGCCACCGTCGATGCGCAGCGTGC
GCATCGCGGCCTGCGGCAGTTCGGCCGGGCGCGAGGTTGCCAGCGGCGTCTTCTGCCAGT
CCAGCGGCTGCCCCATCTGCGCTTCGATGGCGTCGGCGCGGGTCTTCTCGCGGCCGGCCA
CCAGGCTGATCGCCAGGCCGCTGGCACCGGCGCGCCCGGTACGGCCCACGCGGTGCTGGT
AGCTCTCCACGTCGGTCGGCAGTTCGTAGTTGATCACCGCCGCCAGCTCTTCCACGTCCA
GGCCGCGCGCGGCGACGTCGCTGGCGACCAGCACGTTGCAGCTGCGGTTGGCCAGCAGCA
ACAGCACTTCCTCGCGGTCGCGCTGCTCCATGTCGCCGTGCAGGGCCAGTGCGGAGAAGC
CGAACTGCTGCAGCGAGTTGGCCACTTCGTCCACGTCCTTGCGGGTGTTGCAGAACACGA
CCGCCGATTCCGGCGTGTACTTCAGCAGCAGGCCGGCCAGCGCCTTCTGGCGATGCGCCG
GTTCCACCTCGCAGAACAGGTGGCGGATGGCCGGTGCCTGGTCGGCGCCTTCCACGGTCA
CTTCCACCGCGTCGCGCAGCAGGTCACGCGCCATGGCGCGGATGCTGTCGGGGAAGGTGG
CGGAGAACAGCAGGCTCTGGCGGTCCCTATGGGTGCGGCCGGCGATCTCGCGGATCGGCT
CCTCGAAGCCCATGTCGAGCATGCGGTCGGCCTCGTCCAGCACCAGCGTGCGCACCGCGC
CCAGGTTCAGCGCGCGCTTGCGTGCCAGCTCCTGCACGCGGCCGGGCGTGCCGACCACCA
CATGCGGATCGTGGCCTTCAAGCGAGGCCAGCTGCGGGCCCAGCGGCACGCCGCCCACCA
GCAGCAACAGCTTCAGGTTGGGGATGCCGGTGGCCAGCTTGCGGATCTGCTTGCCGACCT
GGTCGGCCAGTTCGCGGGTCGGGCACAGCACCAGCGCCTGCACGCGGATCAGGCTGGGGT
CGATGGACTGCAGCAGGCCAAGGCCGAAGGCGGCGGTCTTGCCGCTGCCGGTGGGTGCCT
GTGCGATCACATCACGGCCATCGAGGATGGCCGGCAGGCTCTGCGCCTGCACGGGGGTGA
GGGTGGTGTAGCCGAGGGCATCCAGGCCGGGCTGCAGGGCCGGGCTCAGCGGCAGGGTCG
AGAAGTCAGTCATGGCGCATTGTACCTGCCTGCGCGGCCGGTCCCGCCTGATCGGATGGG
GTCGAATCCCTTTCCGCAGGAAAGGGCTCCGACCCCATCGGAGTCGTCATCCACGCAGGG
CGTGAATATACCCGGGGGGCGTCCACGCATGGCGTGGATCTACGGGTGGATGCCGACCTG
GGTCGGCACGCTCCTGCTCAGCCAAGCACCGCCAGTACACCCTGATGGATCGCCAGGCCA
CCGAACAGCAGCCAGGCGAACAGGATCAGCGCCAGCAGCAGCGGCTTCAGCCCGGCCTGG
CGCAGCGCCGAGACGTGGGTGGTCAGGCCCAGCGCGGCCATCGCCATCGCCAGCAGCACG
GTATCCAGCTGCACCAGCCCCGCCTGCAGGCCCGCCGGCAGCAGATGCAGCGAGTTGAAC
CCGGCCACCGCCACGAAACCAAAAGCGAACCACGGCACCACGATGCGCGCCTTGCTGCCG
TCGGCGCTGGCCTTGCCGCCACGCGCCAGCCACAGCGACAGCGCGACCAGGAACGGCGCC
AGCAGCATCACCCGCACCATCTTGGTGATCACCGCCGTGTCGGCCGCTGCTTCGTTGACC
GCGCGGCCTGCCGCCACCACCTGTGCCACTTCATGCACCGTCGCACCGGTGAACAGGCCG
TACTGCCGCGCGTCCATTGCCAGCCAGCCGTGCGATTGCACCAGTGCATACAACGCCGGG
TAAAGGAACATCGCCAGCGTGCCGAACACCACCACCGTAGAGACCGCGACGGTGACCTGC
GCAGCGCGGCCGCGCACCACCGGCTCGGCGGCCATCACCGCCGCCGCGCCGCAGATCGCG
CTGCCGGCGCCGATCAGCATCGCCGCTTCGCGCTCCATCTTGAACACGCGCATGCCCAGC
CAGCAGGCCAGCCCGAAGGTGCTGGCGACCACCAGCACGTCCATCAGCACGCCGGCCACG
CCGACGTGGCCGATGTCCTGGAAGGTCAGGCGCAGGCCGTACAGCACGATGCCGGCGCGC
AACAGCCAGTGCTTGGAGAAGCCGACACCGGCCGCGCTGCTCGGCGCCAGCCGCGGGTAA
AGGGTGTTGCCGACCACGATGCCGGAGACGATGGCCACGGTCAGCGCGCTCAGGCCATGC
GCCTGGAGCCAGGGAAGCTCGGCCAGGTACAGCGACGCCGCCGCGATCAGGCCCACCAGC
AGCAGGCCGGGCAGGCGAGGCTGCCAGCGTTGGCGCAGGGCGGGCAGGGACCAGGAGGAG
AGAGCGGTGGCGTTCATGGCGCGACAGGACTGGAGTGATGGGCCAAGCGTGCGCCTGTGT
CACTGACCTGTAAAACGAATAATATGGGTGAAACCTACCTATAAAGCGGGTACATTCGAT
GCGCCTGACCTTGCGCCAGCTGCAGGTCTTCGTCGCCATCGCCGACCATGGCACCACCAC
TGCCGCCGGCCAGGCCGTCGCGCTCTCGCAGTCGGCCAGCAGCGCCGCCCTGCAGGAGCT
GGAGGCGCACTTCGGCACCCCGCTGTTCGACCGCATCGGCCGCCGCCTGGCGCTGAACGG
GCACGGCCGCGCGCTGCTGGAGCCGGCGCGCACCTTGCTGGTCAACGCCGCCGATCTGGA
GCGGCAGCTGGCCGCCGGCGGCGACCCGTCGCAGGGCGCACCGCTACGGCTGGTGCTGGC
CGCCAGTACCACCATCGGCAACTACCTGCTGCCGCCACGCATCGCCGAACTGCTGCGGCA
GGCGCCGCAGGCCGAGGTCGATCTGCGCATCGACAACAGTGCCGGCGTGGTCGCCGCGGT
ACAGCGCCTGGACGTCGACGCCGGCCTGATCGAAGGCCCGTGCCATGAGCGTGGCCTGCA
GGTGACCGCCTGGCAGCAGGACCCACTGGTGATCGTGGCTGCCGCCGATGCCCGCGCACG
CTGGTCGCTGGATGAACTGCGCCGAGCACGCTGGCTGCTGCGTGAGCCTGGCTCCGGCAC
CCGCGAAGCCGTGGAACAGGCCCTGCTGCCGCACCTGCGTGGCTTCGCGCAGACCCTGCA
GCTGGGCAATACCGAAGCGATCAAGCAGGCCGCCATCGCCGGCCTCGGCCTGGCCTGCCT
GTCGCGCCACGCGCTGGAAGAGCCGCTGGCCCTGGGCCGCCTGCGCGTGCTCGAGACTCC
GCTGCCGGCCCTGCAGCGCACCCTGTGGCTGGTGCGCCACCCCGGCAAGCAATGGCTGTC
GGGGTTGCAGGCGTTGCTGGGGGAGGTGGGGTAGACATCAGATTTCCAGTCGATTCCATC
CATCGACCCTTCTTGTAGCGCTCATCCACGCATGGCGTGGATCTACCGTGTCGACCAAGG
TCGACACCCACCAGAGCAGAATGTAGTTCCGACAGATTGCAGGAATCTATCGAAGGCGGG
ATGGGTCCGGTTGCGGGGGTGTCCGCGGCATGGATGCCGCGGCCAAGCCCCCAGGGACGG
GTTTACGGCGTCCCCCGCGACCGGACCCATCCCGCCATCCCACAGGAAACCAGCTTTTGA
CGTTGCCGTTGAGGTTGCCGGCCAGCGGCCGGCACTACCGCGGGTGCCGGGTGCAACCCG
GCCGACGCCCCCAACCCGTACAATATCCGGATGCCTCTGATTACTCTGCAGAACGTCGAC
TTCAGCGTCGGCGGCCCGTTGTTGCTGGAAAAGGCCGAACTGTCGATCGAGCCGGGCGAA
CGCATCGCCCTGATCGGCCGCAACGGCGCCGGCAAATCCACCCTGCTCAAGCTGCTGTCG
GGCGACCACAAGCCCGATGACGGCGAAGTCCGCGTGCAGCAGGGCGTGCGCGTCACCCGC
CTGGAGCAGGAAGTGCCACACGGCGCAGCCGGCTCGGTGTTCGACGTCGTTGCCGATGGC
CTCGGTGAACTGGGCCAGTGGCTGGCCGAGTTCCACCATCTCAGCCATGCCGAGGTCTTC
GATGGTGAAGCCCTCGGCAATGTGCAGGCCAAGATCGATGCCGCCAACGGCTGGGGCCTG
GACCAGCGTGTCAGCGAAACGCTGACCAAGCTCGACCTGGACGGCGATGCCGAATTCGGC
CGCCTGTCCGGCGGCATGAAGCGCCGCGTGCTGCTGGCCCGTGCACTGGTCTCCAGCCCG
GACGTGCTGCTGCTGGACGAACCGACCAACCACCTGGACATCGAAGCCATCGACTGGCTC
GAAGCGTTCCTGAAGGGCTGGAGCGGCAGCGTGGTGTTCGTCACCCATGACCGCCGCTTC
CTGCGTGCGCTGGCCACCCGCATCGTCGAGATCGACCGCGGCCAGGTGACCAGCTGGCCG
GGCGACTGGGCCAACTACGAGCGCCGCCGCGAGGAACGCCTCAACGCGCAGGCGCAGGAA
AATGCCCGCTTCGACAAGCTGCTGGCGCAGGAAGAAGTCTGGATCCGCCAAGGCATCAAG
GCGCGCCGTACCCGCGACGAAGGCCGCGTGCGCCGCCTCAAGGCGATGCGCACCGAACGC
TCGCAGCGCCGCGACCTCAGCGGTAACGTCAAGATGGAAGCTGCGCAGGGCGTCAGCTCC
GGCAAGAAGGTCATCGACGTCAAGGACATTTCGTTCGCCTTCGGCGAGCGCACCATGGTC
CGCGATTTCACCACCACCATCCTGCGTGGCGACCGCATCGGCCTGATCGGCCCCAACGGC
AGCGGCAAGACCACGCTGCTGAAGCTGCTGCTGGGCGAACTGCAGCCGGCCAAGGGTGAG
GTCAATGCGGGCACCAACCTGCAGATCGCCTATTTCGACCAGTACCGCGCGGTGCTGCGC
GAAGACTGGAGCGCGATCGAGAACGTGGCCGAAGGCCGCGATTTCCTCGAGTTCAACGGC
AAGCGCAAGCACGTGCATGCCTACCTGCAGGACTTCATGTTCACCCCCGAGCGCGCGCGT
GCGCCGATCACCCGCCTGTCCGGTGGCGAGCGCAACCGCCTGCTGCTGGCCAAGCTGTTC
GCGCAGCCGTCCAACCTGCTGGTGATGGACGAACCGACCAACGACCTCGACGTGGAAACC
CTGGAGCTGCTGGAAGAGCTGCTGGGCGAGTACACCGGTACGCTGCTGCTGGTCAGCCAC
GACCGTGACTTCATCGACAACGTGGTGACCTCCACGCTGGTGATGGAAGGCGACGGCGTG
ATCGGCGAGTACGTCGGTGGCTACAGCGACTGGCAGCGCTATGCGGCCAGCGTGGCTGCG
CCTGCCGCGGCCCCGGCTGCCAAGCCGGCGACTGCTGCACCGGCCGCTGCTGCGGCCGCG
ACTCCCGCAGCCCCCAAGCGCAAGCTGGCGTACAAGGAAGCGCGCGAGCTGGAGCAGCTG
CCAAAGACCATCGAGAAGCTGGAAGGCGATGTCGAAGGGCTGACCTCGGCGATGAACGAC
CCATCGTTCTACACCCGCAGCAGTGCTGAAGTGACGGCGCACACCCAGCAGCTGGCCAAG
GTGCAGGCCGAACTGGATGCCGCTTACGCGCGCTGGGAAGAGCTGGAAGGCTGAGCGTTG
ACCGGCGCCAGCGATCGCGCCGATTGATGTAGAGCCGAGCCCACGCTCGGCTCAGCAGAT
CCACGCCATGCGTGGATATCCGGAATCTGTGCGGACCAACGGTCCGCACCTACCAACCGA
CGGTCCGCACCGACCGGGGGGCCGGCCGTCATTTGACCCCGTGCAGATCCCGCAGCTGGC
TCGGCCGGCTGCCGAAGTACGCCGCCAGATCGGCGATGTCCTGATCACTCAGGTCCTTCG
CCTGCGGCGTCATCAGCGCATGCTGGCGGTCACCGGCGCGGTAGGCCTGCAGCGCGTGCG
CCAGGTAGTCACCGTACTGCCCACCCAGTTTCGGATAGGTCGGATCGATCGGCGCATTGC
CGTCGGCCCCATGGCAGTCGATGCAGCTCTGGTTGGTGGCCTTGCCCTTCACCTTGGCGC
GGGCTTCACCGGCGGCCTCGCGGCCAGCGGGCAGGCCGGCGGAGGACGATGAACCGTGCT
CGCCGCTGGCATGGCCCGGGTCGGCGGCCGATTTTTCGCTGTTTTCCACCTGCGACTGTG
AGCAGGCGGCCAGCAGCAGGGCAACGGACAGGGCGATGGCGTGACGCATCGGATGCGCGG
CTTTCGACATGGGCGGGCCTTACTTGACGGTGGACAGGTAAACAGAGAGATCGGCGATCT
CCTGTTCGCTGAAACTCATCGACTGCGCCTGCATCGTCGGATGCCGGCGCTTGCCCTGGC
GGTACTCGGTCAGGGCCTGGGCCAGATACTGCTGGGTCTGGCCGCCGATCTTCGGCACCC
GGTAACTGGGGTAGGCGTTCTTGTAGCCGGTGATCCCGTGGCAGCCTTGGCAGGTGTAGG
CCAGGACGCGGCCATTGTCGAAGTTGCCGGTGGGTGCGGCAGGCGCTGGCGCAACGGCGG
GAGCCGGGGCCGGGGCGGGTGTGGCAGGAGCAGGAGCGGGCTGTGCGGCGGCCCCAAGGG
GCAGGAGGACGGCCAGAGCGAGACAAGCGGCGAGCGGCTGCGGGCGCATGGTGTCGTTTC
CGGGGATTCGGGTCTGGTCGTTCCGGCGTGGGGTACGGAACGACCCGAGTATAGCCTCAG
GTTTCATCTAGCTGAAATGGGGTCGGGCCGACCGGCGGCGTGAAGGCACCATGACCTTTG
GGATATGGTGTTGCCGTGAAGTGGTGCATTACTTTGCTACCACACCTGTCCACGCATCCT
TCAGGGACCCGACGATGTCGCACCCAACCTTCCTGTCCGGCCGTCGCAGCGGAATCTGCG
CTGCCGCACTGCTGATCTCCACCTCCCTGCTGCTGGGCGGTTGCGCCGCAGGGCCCAATT
CCGAAGCCAAGGCTGCCGAAACCAAGGAGGAGAAGAAGGTCGACGCAGTCCCGGTCGAAG
TGGCGGTGGCCAGCCATCGTGCCGTCGCGGCCAGCTACACCGGCACGGCCGCGCTGGAAC
CACGCGCCGAGTCGCAGGTGGTCGCCAAGACCTCCGGCGTGGCGCTGGCGGTGCTGGTCG
AGGAAGGGCAGCGGGTCACCGCCGGCCAACCGCTGGTGCGGCTGGACCCGGATCGTGCAC
GGCTGGCCGTTGCACAGAGCGAAGCGCAGATGCGCAAGCTGGAAAACAATTACCAGCGCG
CACAGAAGCTGGTCGGCCAGCAGATGGTCAGCGCCGCCGATGTCGACCAGCTGCGCTACG
ACCTGGAAAACGTCCGCGCGCAGTACCGGCTGGCCACGCTGGAGCTGTCCTACACCACGG
TGGTGGCGCCGATCTCCGGCGTGATCGCATCGCGCTCGATCAAGACCGGCAACTTCGTGC
AGATCAACACGCCGATCTTCCGCATCGTCGACAACTCGCGGCTGGAAGCCACCCTCAACG
TGCCCGAGCGTGAACTGGCCACCCTGCGCGCCGGCCAGCCGGTGACGCTGGCGGCCGACG
CGCTGCCGGGGCAGAGCTTCACCGGCACCGTTGATCGCATCGCGCCGGTGGTGGATTCGG
GCAGCGGCACGTTTCGCGTGGTCAGCGCCTTCGACGGCGCCGCACACGCGCTGCAGCCCG
GCATGTTCGGTCGCATCCGCATCGACTACGACCAGCGTGCCGATGCGCTGGTCGTACCGC
GCCTGGCGTTGCTCGACGACGGTGAGCCGGCGGTGTTCCGCGTGCGCGAAGGCAAGGTCG
CACGCGTTCCGGTCAAGCTGGGTTACGCCGAGGGCCCGTGGGTGGAGATCCGTGATGGCC
TGGCGGCCGGTGATCAGGTGGTCACCGCCGGCAAGGTCGCCCTGCGCGACGGCACCACGG
TGCAGGTGATTGCCGATCCGAAGGCGAAGACGGTCGCTGCGGCCGCCAAGCCCGCAGACA
AGGCCGGGAGCAAGCAATGACCGCCCCGGGCCACGACCACGGTGCCTCGCCGGCGAGCGA
CGGCGCCGCCGCCGGCATGCGCGGCGGCCTGGTGGAGTTTGCCACCCGCCGCCGCGTGAC
CATCGCCATGTGCACGGTCACGCTGCTGCTGTTCGGCCTGATCGCGCTGGGCAATCTCAA
GGTCAACCTGCTGCCCGACCTGAGCTACCCGACGCTGACCGTGCGCACCGAATACACCGG
TGCAGCGCCGACTGAAATCGAAACCCTGATCACCCAGCCGGTCGAAGAAGCGGTCGGCGT
GGTCAAGAACCTGCGCAAGCTGAAGTCGGTCTCGCGCACCGGCCAGAGCGACGTGGTGCT
GGAATTCGCCTGGGGCACCAACATGGACCAGGCCAGCCTGGAGGTGCGCGACAAGATGGA
AGCGCTGAACCTGCCGCTGGAGGCCAAGGCCCCGGTGCTGCTGCGCTTCAATCCGTCAAC
CGAGCCGATCATGCGCCTGGTGCTGTCGAACAAGACGGCGCCGACCAGCGATGCCGATGC
GGTGCGCGAGCTGACCGGCCTGCGCCGCTATGCCGATGAAGACCTCAAGAAGAAGCTGGA
GCCGGTCACCGGTGTGGCGGCAGTGAAGGTGGGCGGCGGCCTGGAGGACGAGATCCAGGT
CGACATCGACCAGCAGAAGCTTGCCCAGCTGAACCTGCCGATCGACACCGTCATCAAGCG
CCTGAAGGACGAGAACATCAACATTTCCGGCGGCCGCCTGGAGGAGGGCTCGCAGCGCTT
CCTGGTGCGTACCGTCAACCAGTTCGCCGACCTGGAGGAGATCCGCAACCTGCTGGTGAC
CACCCAGGCCGCCAATGGCAGCGCGGCGGACTCGGCGCTGCAGCAGATGTTCAACATCGC
CGCGTCGACCGGTTCGGCGGCCGCCATCGCGGCGGCGTCGGCGGCACAGAGCGCATCGTC
CGGCGGTGGCTCCAGCGTGGTTGCCAACGGCGTGCCGGTGCGCCTGAAGGACGTGGCCAC
CGTGCGCCAGGGCTACAAGGAGCGCGAAGCGATCATCCGCCTGGGCGGCAAGGAGTCGGT
CGAGCTGGCCATCTACAAGGAAGGCGACGCCAACACCGTGTCCACCGCTGAAGCGCTGCG
AAAGCGCCTGGAGCAGATCAAGGGCACGTTCCCGTCCGATGTCCAGCTGACCACCATCGA
GGACCAGTCGCGCTTCATCGAGCACGCCATCGCCGACGTCAAGAAGGATGCCGTGATCGG
CGGCCTGCTGGCGATCCTGATCATCTTCCTGTTCCTGCGCGATGGCTGGAGTACGTTCGT
GATCAGCCTGTCGTTGCCGGTCTCGATCATCGCCACGTTCTTCTTCATGGGCCAGCTCGG
CCTGAGCTTGAACGTGATGTCGCTGGGTGGCCTGGCATTGGCCACCGGCCTGGTGGTGGA
TGACTCGATCGTGGTGCTGGAGAGCATCGCCAAGGCCCGTGAGCGTGGCCTGGGCATCCT
GCAGGCGGCGATCGCCGGCACCCGTGAAGTGAGCATGGCCGTGGTCGCCTCGACCCTGAC
CACCATCGCGGTGTTCCTGCCGCTGGTGTTCGTCGATGGCATCGCCGGGCAGCTGTTCCG
CGACCAGGCGCTGACCGTGGCGATCGCCATCGCGATCTCGCTGCTGGTGTCGATGACCCT
GATCCCGATGCTGAGCTCGCTGAAGGGGCGGCCGCCGCTGGCGTTCCCGGAAGAGGCGCC
GAACGCAGCATGGCAGCCGCAGAAGCGTTGGCAGAAGCCGGTTGCACTGGGCCGCCGTGG
CGTGCTCGCCAGCGTGCGCTGGAGCTTCTATGCGCTGGCCTGGCTCGTGGTGCGCCTGTG
GCGCGGCGTGGTGGCGGTGGTCGGCCCGGTGATGCGCAAGGCCAGCGACCTGGCGATGAA
GCCCTATGCAGGCGCCGAGCGAGGCTACCTGCGCCTGCTGCCGAGTGCGCTGGCGCATCC
CGGCAAGGTGCTGGGCGTGGCAGCCATCATTTTCGTGGCGACCATGGCGCTGGTGCCGAT
GCTTGGCGCCGACCTGATCCCGCAGCTGGCGCAGGACCGTTTCGAAATGACGGTGAAGCT
GCCGGCCGGCACGCCGCTCAAGCAGACCGATGCACTGGTGCGCGAGCTGCAGCTGGCGCA
TGGCAAGGGCGAAGGCGTGGCCTCGCTGTATGGCGTCAGTGGCAGCGGCACCCGGCTGGA
TGCCAGCCCGACCGAAAGTGGCGAGAACATCGGCAAGCTGACCGTGGTGATGGAAGGTGG
CGGCAATGCGCACACTGAAGCGGCGATCACCGAGCGCCTGCGCGGCACCATGAGCCAGCA
CCCGGGTGCCCAGGTCGACTTCGCGCGGCCGGCGTTGTTCAGCTTTTCCACGCCGCTGGA
AATCGAACTGCGCGGGCAGGACATGGCGACCCTGGAAGTGGCCGGCCAGCGCCTGGCGGC
GATGCTGCGCGGCAACGCCCACTACGCCGACGTGAAGTCGACGGTGGAAGAGGGCTTCCC
GGAAATCCAGATCCGCTTCGACCAGGAGCGCGCCGGTGCGCTGGGCCTGACCACCCGCCA
GATCGCCGACGTGGTGGTGAAGAAGGTGCGTGGCGACGTCGCCACCCGCTACAGCTTCCG
TGACCGCAAGATCGACGTGCTGGTGCGCGCCCAGGAAGGTGACCGCGCCAGCGTGGAGAG
CATCCGCCGGCTGATCGTCAATCCGGGCAGCACCCGCCCGGTGACCCTGGACGCGGTGGC
CGACGTGGTCGCCACCACCGGCCCCAGCGAGATCCATCGTGCCGACCAGACCCGGGTGGC
GGTGGTGTCGGCCAACCTGCGCGACATCGACCTGGGCGCCGCCATGCGCGAAGTGCAGCA
GATGGTGGCCGAACAGCCGCTGGGCGCAGGCGTGGGCCTGCACATCGGTGGCCAGGGCGA
GGAGCTGGCGCAGGCGGCGAAGTCGCTGATCTTCGCCTTCGGCCTGGCGATCTTCCTGGT
CTACCTGGTGATGGCCTCGCAGTTCGAATCCCTGCTGCACCCGTTCGTGATCCTGTTCAC
CATCCCGCTGGCGCTGGTCGGCGCGATCCTGGCGCTGATGCTGACCGGAAAGCCCATCTC
GGTGGTGGTGTTCATCGGCCTGATCCTGCTGGTCGGCCTGGTCACCAAGAACGCGATCAT
CCTGATCGACAAGGTCAACCAGCTGCGCGAGGCCGGCGTGGCCAAGCATGAGGCGCTGGT
GGAGGGTGCGCGTTCCCGCCTGCGCCCGATCATCATGACCACGCTGTGCACGCTGTTCGG
CTTCCTGCCGCTGGCGGTGGCGATGGGCGAGGGCGCCGAAGTGCGTGCACCGATGGCGAT
CACCGTGATCGGTGGCCTGCTGGTGTCGACGCTGCTGACGCTGCTGGTGATCCCGGTGGT
GTACGACCTGATGGATCGTCGCGGCGACACCTACTACCGTGAGCGCGGCCGCAAGCACGC
CGGTGAGGGCCTGCATGGCGACGAGGGCGGCACAGCGGGTGTGGAGGAACCGGCATGAGT
GTTGCCGAGTTCTCCATCCGCCGTCCGGTCACCACCATCATGTGTTTCGTGTCGCTGGTG
GTGATCGGCCTGATCGCTTCGTTCCGGCTGCCGTTGGAGGCGCTGCCGGACATCTCCGCG
CCGTTCCTGTTCGTGCAGATTCCCTACACCGGCTCGACCCCGGAAGAAGTGGAACGGACC
ATCATCCGTCCGGTCGAGGAATCGCTGGCGACGATGACCGGCATCAAGCGCATGCGCTCG
TCGGCCACCTCCGAGGCGGCGCTGATCTACATCGAGTTCAGCGACTGGGACCGCGACATC
GCCATTGCCGCGTCGGACGCGCGCGAGCGTATCGACGCGATCCGCAGCGACCTGCCCGAC
GACCTGCAGCGCTACAACGTGTTCAAGTGGTCCAGCAGCGACCAGCCCGTGCTGAAGGTG
CGGCTGGCCAGCACCACCGACCTGACCACCGCCTATGACATGCTCGATCGTGAGTTCAAG
CGGCGCATCGAGCGTATTCCCGGTGTGGCCCGCGTCGATATCACCGGTGCGCCGCCGAAC
GAGGTGGAGATCGCCATCGATCCGAACCGGCTCAACGCGCATGGGTTGAGCATCAACGAG
CTGAGCGAGCGCCTGCGCACGCTGAACTTCTCGATCTCGGCCGGGCAGATCGACGACAAC
GGCCAGCGCGTGCGCGTGCAGCCGGTAGGCGAGATCACCGACCTTCAGGAGATGCGCGAC
CTGGTGATCAACGCCAAGGGACTGCGCCTGGGTGATATCGCCGATGTCCGCCTGAAGCCG
GCGCGGATGAACTACGGGCGCCGCCTGGACGGCAACCCGGCGGTGGGCCTGGACATCTTC
AAGGAACGCAGCGCCAACTTGGTGGACGTTTCGCGTGCGGCGCTGGCCGAAGTCGAGGCG
ATCCGCGCGCAGCCGTCGATGCGCGACGTGCAGATCAAGGTGATCGACAACCAGGGCAAG
GCAGTGACGTCCTCGCTGCTGGAGCTGGCCGAGGCCGGCGCGGTCGGCCTGATCCTGTCG
GTCACCGTGCTGTTCTTCTTCCTGCGCCATTGGCCGTCGACGCTGATGGTGACGCTGGCC
ATTCCGATCTGCTTCACCATCACCCTCGGCTTCATGTACTTCGTCGGGGTGACACTCAAC
ATCCTGACCATGATGGGCCTGCTGCTGGCCGTCGGCATGCTGGTCGACAATGCAGTGGTG
GTGGTGGAGAGCATCTACCAGGAGCGCGAGCGCATGCCGGGGCAGCCACGGCTGGCCTCG
ATCATCGGCACCCGCAACGTGGCCATCGCGCTCAGCGCCGGCACGCTGTGCCACTGCATC
GTGTTCGTGCCGAACCTGTTCGGCGAGACCAACAACATCAGCATCTTCATGGCGCAGATC
GCGATCACCATCTCGGTCTCGCTGCTGGCCTCGTGGCTGGTGGCGGTCAGCCTGATCCCG
ATGCTGTCCGCGCGCATGGCCACGCCCAAGCTGGTGCACTCGCAGACCGGCCTGATCGCG
CGCCTGCAGCGACGCTATGCGCAGCTGCTGGACTGGTCACTGCATCACCGCGGTTGGAGC
CTGCTCGGCATCCTGCTCGTGGTGCTGGTCAGCCTGGTGCCGATGAAGCTGACCAAGGTC
GACATGTTCGGTGGTGAGGGTGGCAAGGACATCTTCATCGGCTACATGTGGAAGGGCGCC
TACACCTACCGCCAGATGTCCGAGGAAGTGGCGCGGGTGGAGAACTGGATCGACCAGAAC
CGCGAGCGCCTGCACGTGAAGCAGGTGTATTCCTGGTACAGCGAGCAGGAAGGTAGCTCC
ACGGTGGTCACCCTGGACGAAAAATACGCCAAGGACATCAAGTCGCTGCAGGAGGAACTG
CGCAAGGGCCTGCCGAAGTCGGCACGCACCGATTACTTCGTCGGCAACCAGGGCGGCGAT
GGCGGTGGCGGCAGCAACCAGGGCGTGCAGGTGCAGCTGGTGGGTGATTCCAGCTCGATG
CTGCAGGAGATCGGCCAGGAAGTGGTGCCGTTGCTGGCGCAGCGTGCCGAGCTGCGTGAC
GTGCGCATCGACAACGGCGAGAAGGGCGGCGAGCTGAAGGTGCGCGTCGACCGCGAGCGT
GCCGCAGCGTTCGGCTTCAATGCCGAGCAGGTGGCCAGCTTCGTCGGCCTGGCGCTGCGC
GGCGCGCCGATGCGCGAGTTCCGCCGCGGTGACAACGAAGTGCCGGTGTGGGTGCGCTTT
GCCGGCGCCGAGCAGAGCAGCCCGGAAGACCTGGCCGGTTTCAGCGTGCGCACCGGCGAT
GGCCGCAGCGTGCCGCTGCTGAGCCTGGTCACCGTGGACGTTGGTTCGTCGGCCACCCAG
ATCGGCCGCACCAACCGCCAGACCACGTTGACCATCAAGGCCAACCTGGCCGAGAAGGTC
ACCGCGCCGGACGGGCGCAAGGCGATCGAAGCCGTGCTCAAGCCGATGAACTTCCCGGCC
GGCTATGGCTTCACCTTCGACGGCGGCGACTACGGCAACGACGACGAGGCCATGCAGCAG
ATGGTGTTCAACCTGCTGATCGCACTGGTGATGATCTACGTGGTGATGGCGGCGGTGTTC
GAGTCGCTGCTGTTCCCGGCGGCGATCATGAGCGGAGTGCTGTTCTCGATCTTCGGCGTG
TTCTGGCTGTTCTGGATCACCGGCACCTCGTTCGGGATCATGTCCTTCATCGGCATCCTG
GTGCTGATGGGCGTGGTGGTGAACAACGGCATCGTGATGATCGAGCACATCAACAACCTG
CGGCGCAGCGGCATGGGCCGCACCCAGGCGCTGGTGGAAGGCTCACGCGAACGCCTGCGC
CCGATCATGATGACCATGGGCACGGCGATCCTGGCGATGATCCCGATCTCGCTGACCGAT
ACGCAGATGTTCGGCAATGGCCCGGAGTATTCGCCGATGGCGCGCGCGATTGCGGGCGGC
CTGGCGTTCTCGACGGTGGTCAGCCTGCTGTTCCTGCCGACGATCTATGCGGTGCTCGAT
GACCTGCGCAATGCCGTGACGCGGTTGATCCGCCGTGCACGCGGGCTGGAGAGGATGGAG
CCGGGCGCTGCCCGGCTGTAATGCGCGCCAACGTGTTGTGGTGTGGGGGAGGCCGGTCGT
AGTGGGGCGGTCTCCCCCTTTTTTTCTGCTCGCCGCGTCGCGGCGTCGCCCGAGCATGGG
CTCGGGCGCTACAGATTCTGTGGCCGGTTGAGAGGCTTACCCCGCCACCTTGCCCCACAC
CTTGAAGGTGGTCAGCCACAGGCCGAGCATGCTGCCGATGTTGGTCAGCATGAAGGTCAG
CACCACGCGGGTAACGCGATTGCGGTACCAGCCCTTCAGGCTCTGCGCATCGTCGCGCAG
CTTCAGGAAGTCTTCGTAGGCCGGCTTGCGCAGGCGCGCTTCCACCAGCGCCGAGAATGC
GCCGGTCGGGATGCTCAGGCGGAACGGCTTGAACGGGGCCACCGCGATCGCGGTAAGAAT
GCTCAGCGGGTGACCGCCTGCCAGCAGGCAGCCCAGGCCCGCCAGGCCGCCGGTATACAT
TGCCCAGGTCGCCAGCAGCTCGGTGCCCACGCCCAGGCCGCCGCGGTAGAAGCCCACACC
GATGCCGGTCGCCACGATCGCCAGGATGCCGAGCGTGAACCACGGGATGTTGCGCTTCTT
CGGCACCGCCTCCAGCTCGGCGCGCAGCGGCGCCGGTGCCTCGGTATCGGTTTCCAGGTA
GCGCGCCAGCCCGGCCAGGTGACCGGCACCGACCACCGCCAGCACTTCACGCTGCTGCGG
GGTGTGCTCCTCGCGCAGGCGCGTGGCCATGTAGCGGTCGCGCTCGCCGATGATGGTTTC
GTACAGCGCCGGGCTCTCGCTGGCGAACTCACCGAAGCTCGATTCCAGCATGTCGCCCTG
CTTGAGCTTTTCGATCTCGTTCTCGCCCACTTCCTCGGACGAGAACAGGCCGGCGCCCAG
CCCGGCAACCAGCTTCAGCTTGCCGAAGAACCCAAGCCGCTGCGACGCCCGGCGGAAGGT
CAGGCCGACCTCGCGGTCGATCAGGTGCACCGGCAGGTCGCGTTCGCGCGCCAGTTCCAC
CGCGCGTTTCAGTTCCGCGCCTGGCTCGATGTCGAGCTGTTCGGCCAGGCGGCGCTGGTA
GGCGGACAGGGCCAGGTTGGCGGCGAACAGGGCGACGCGGCCCTTGCGGATCACCTCGAC
TAGGTCGAGCTTGGCCAGCGTGTCCGGGTCGCTCAGCGCCTGCAGGCGCTGCGGGTCCAG
CTCGACGGCAACCGCATCGAAGCGGCCGCTGTCGATGGCTTTTTCCACGGCCTCGACGCT
GGCGCGGGAGACGTGGGCGGTGCCCAGCAGGGTGTAGCGCACGCCGTCGCGTTCGACGAC
GCGCACCGGCTGGCCGGCGAACAGGTCGTCACCGGTCTCGGGAAGGGTTTCGGTCATGGG
TTCATTCATTGGAAGGTGCGGTGTCGGCGCCATCGCCGAGCGCGCGCTGCATCTGCACGG
TGTCCAGCCAGCGGCCATGCTTGCGGCCGAGGCCACGGAACACGCCCACCAGTTCGAAGC
CGAAGCGTTCGTGCAGCTTGATTGAAGCAGTGTTGGTCGGCTCGCCGATCACCGCCACCA
TCTGCCGGTAGCCACGTGCGATGCAGGCGTTGATCAACGCCTGCAGCAGGCCGGTGCCGA
CGCCCTGGCCCTGGAAGCGGGCATCGACGTAGACCGAGTTCTCAACGGTCCACTGGTAGG
CGACGCGGGTGCGGTAGGTGTTGGCGTAGGCATAGCCGGCGACCTGGCCGTCGATCTCGG
CGACCAGGTAGGGGAAGCCGCGATCGACGATGTCGCGCATGCGGCGCAGCATCTCGGTCG
CGTCCGGAATGTCGTACTCGTAGGTGTTGACGAAGTCAGTCACTTCCACCGCATAGATCG
CGGTGATCGCGTCGATGTCGGCCGGGCCGGCATCACGGATGAGGACGGCCATGCGCGGGC
TCCGGCTCAGTCGATGTAGCGCTTGAGCAGGTCGCCGTAGGCATCGATGCGGCGATCACG
CAGGAACGGCCAGATGCGGCGCACGTGCTCGCTGCGCTGCAGGTCGACGTCGCACAGCAG
CACGGTGGCCTCGGTGCCGGCCTCGGCCAGGAACTCGCCCTGCGGGCCCAGCACGTGGCT
GTTGCCCCAGAACTGGATGCCCGACGCGCCCAGCGGCGAGGCCTCGTGGCCGACGCGGTT
GCAGCTCAGCACCGGCAGGCCGTTGGCCACCGCATGGCCGCGATGGCTCAGCACCCAGGC
GTCGCGCTGGCGGGTCTTCTCGTCCTGCACGTCGTCCGGATCCCAGCCGATCGCAGTCGG
ATACAGCAGCAGCTCGGCGCCGGCCAGCGCCATCAGGCGCGCCGCTTCCGGGTACCACTG
GTCCCAGCACACCAGCACGCCCAGGCGGCCCACCGAGGTATCGATCGGCTTGAAGCCGAT
GTCGCCCGGGGTGAAGTAGAACTTCTCGTAGAAGCCCGGGTCGTCCGGGATATGCATCTT
GCGGTACTTGCCGAGCAGCGTACCGTCCTTCTCGAACACCACGGCGGTGTTGTGGTACAG
CCCGGCAGCGCGGCGCTCGAACAGCGAGCCGACCAGCACCACGCCATGCTTCTTCGCCAG
CGCGCCAAGGCGCTCGGTGCTCGGGCCCGGAATCGGCTCGGCCAGGTCGAACTCGTCCAC
CGATTCGTGCTGGCAGAAGTACGGGCCGTTATGCAGTTCCTGCAGCAGCACCAGCTTGGC
ACCCTGCGCAGCCGCCTCGGCCACGCGTGCTTCGATCACCGCCAGGTTGGCGGCGGCATC
ACCGTGGTTGCGCTCCTGGATCAGGGCGACGGTAAGGGGGCTGCGCGAGTTCATGCGGGG
CGTTCCTGCGGGGGAAAACCAGCATGTTAGCGCGGATGGGCGGCGACGGCGTGTCGCGCG
CTGAATGGCGCAGCGGGTAGTGCCGGCCGCTGGCCGGCAATCCCGTGGATCCATCAGGCA
TTGCAGGGTTGCCGGCCAGCGGCCGGCACGACCGTTACGCCTTCAACAGCCCGGCCGGCA
GCTGCATGGTGATGCAGTGCAGGCTGCCGTTCTGCCAGATCAGCGAGCGGCAGGGCACCT
GCACGATCTCTCGGCCCGGGTGCGCCTGTGCCAGCACGTCGCGGGCCAGGTCATCGGCCG
GGTCGCCATAGGCCGGCATCAGCACCGCGCCATTGACGATCAGGTAGTTGGCGTACGAGG
CAGCCAGGCGACGGCCTTCGTCGATCACCGGCCGGGCCCACGGCAGCGGGAACAGGCGGT
ACGGCTGGCCATCCCTGGTGCGTAGCGCGGCCAGCTCATTGCCCATCGCCTGCAGTTCGG
CGTAATGCGAGTCGCTCTCGTCGTCGCAGGCCTGGTAGACGATGCTGTCAGCGGAGGCGA
AGCGGGCGAGGGTATCGATGTGCGCGTCGGTGTCGTCGCCTTCCAGGTAGCCGTGGTCCA
GCCACAGCACGCGGTCCTGCTGCAGCCAGTCGGCCAGGTCGGCGCTCAGGCTGGCGCGGT
CGCGGTCCGGGTGGCGCTCGTGCAGGCACTTCCAGGTGGTCAGCAGGGTGCCTTCACCGT
CGGTCTCGATGCCGCCGCCTTCCAGCGCGAACGGAATGCTGCGGACCGGAGCATCGTTGA
ATACGCCGGCCTGGTCGAGCACGCCCACCAGCTGGTCATCCAGGGTGGCGTCGAACTTGC
CGCCCCAGCCGGTGAAGCGGAAATCCAGCAGCTGGAAGCCGCCGTCGGCACGGCGCAGGG
TGATCGGGCCGGAGTCGCGCAGCCAGGTATCGTCGTAGGCCGCCGTGGTGAAGTGGACCT
TGTCCATGTCGATGCGGTTGGAGCGCAGTCGCATCTCGGCGTAGGTCTCCACATCGTCGT
CGGCCACGCAGATCAGCACCGGCTGGAAGCGGGTGATGGCCGCGACCAGGGCGATGTAGG
TCTCTTCCACCTGGCCCAGGCGGTCGGCCCAGTCGGTATCGGCGGTGGGCCAGGCAATCA
GGACGCCGCTCTGGGCTTCCCATTCGGCAGGAAAACGAAGGGTCTGGTTCATGGTCTCGC
TACACAGGCCCGCCCACGGCGGGTAATGGGATCAACGGATCGGCGGTTTCGGGCCGATTT
CGTTCGGGTCCGCCTGGTTGGCCACCACGTCGATCACCTTCTGCTTCTCGAAGTAGACGG
TGAACTGCGGGTACACCCAGCGGTTGATGGTCGGCCATTGCCGCTTCTGCCCGCCACGCG
GCTGCAGCTGCTCGCTGGGCGCGCCGAACTGCGCCTGCACCTGCTGCATGCTCTGGCCGC
GCACGGGCAGGGCACCGGCCGGCTTCTCGCGGGCGCGGTCGACAAGCAGGGTATCGGCCA
GTGCCGGTGTGGCGGCGGCCAGGGTGGCCATCACGGCCAGGGCGGACAGGTAACGCTTCA
TCTCGATCTACTCCCCAGTGGTCAAGAAAGGCGATTACAGCAAAAACGGCAGGAAAAAGC
CGCATAAACAAAAAACCGCCCGAAGGCGGTTTCTTGCATCGGGTCGGCCCCGCGTAGGGC
CAGCCGCAGCCGGAAGGCTGTGAGGCTTAGCGCTGACGCGCCTTGAAACGCGGGTTCGAC
TTGCAGATGACGAAGATCTTGCCACGACGACGCACGACCTTGCAGTCACGGTGACGGGCC
TTCGCCGACTTCAGGGAGGACAGGACTTTCATGGCATACCTCGGCGTAAACAGTAGTTGT
TCGGGTGGAGCGTGGCCGCGATATGCGAAAGACAATCGGCAGTTGACGCTCGTTCAAGCC
CGCCATTCTACCGGGCTTTTCCTCGTGGTTTCAAGTGGTTGCACAAAAGATCCCGCTGGG
GGCGTCTGGCAGGGGCTAGAATGGCCTCTTCACACGCTCTGGGACCCCCATGAATCCACT
CGCTCCCGTCCTGACCATCGACGGCCCATCCGGGGCCGGCAAGGGTACCATCAGCCGCAT
CATCGCGCGCCGGATGGGCTGGCATTACCTGGATTCGGGCGCGCTGTACCGGGCGGTGGG
CGTGGCCGCAAGCTGGGCCGACATCGATACCTCCGACGCCTCGGCGCTGGTGCGTTGCAC
CTTCGACACCCACGTTCAGTTTGTCGAGCAGGGCGATGCCATGCGGGTCATGGTCAACGG
CACCGATGCCACCGACGAGCTGCGCCTGGAGACCACCGGTGCGCTGGCCTCGGCCATTGC
CGCCATTCCCGAGGTCCGCGCCGCCCTGAAGGAGCGCCAGCGCGCATTCAGGGAGCTGCC
GGGCTTGGTCGCCGACGGCCGCGACATGGGCACGGTGATCTTCCCGGACGCCTCCTACAA
GGTCTTCCTGACCGCCAGTGCCGAGGAGCGCGCCGAGCGCCGGCATAAGCAGTTGAAAGA
CAAGGGGGTTTCTGTTAACTTTGATGACCTCCTGCGCGAGATCATGGCCCGCGACGCCCG
TGATGCCCAGCGTACCGTGGCGCCCCTGAAGCCGGCAGACGATGCTGTCCTCATCGACAC
CACAGGCATCGGCATCGATGATGTCGTTGCCAGAGTGATGGATCTGCTTCCGGTTCCGGC
TGCCTGATCCGTTCGCGCGGGAGCGCTGCCAGCAGCATCGGCGGTGGTCGCGCATAGCAG
TGCTGTACCAGCTCCGCCGCGCAATGATGCGTGGCGGTTTTCCTACTACACACGACCTGC
GTTTCCGGGGTCGACCAACAGGCGGGCGGTCGCCATTCCCCTGAAGGGGACGCCACCGAC
CCATGTGTCCAACAGAGTAAATCTAATGACCGAATCATTTGCCGAACTGTTTGAAGCCAG
CCAGGCCAATCTGGCCAAGCTGAAGCCGGGCGCCATCGTCAGCGGTACCGTTGTTGAAGT
CCGCGGCGACGTCGTGGTGATCAACGCTGGCCTGAAGTCCGAAGGCATCGTGCCGATCGA
ACAGTTCCGTAACGACGCTGGCGAAATCGACGTCGCCGAAGGCGACATCGTCAAGGTCGC
CCTCGACTCGATCGAGAACGGCTTCGGCGAAACCGTCCTGTCGCGCGAGAAGGCCAAGCG
CGCGATGGTGTGGGACGAGCTGGAAGAAGCGTTGGAAAAGAACGAAACCATCACCGGCCG
CATCAGCGGCAAGGTCAAGGGTGGTTTCACCGTGGACATCAAGGATGTCCGCGCCTTCCT
GCCGGGTTCCCTGGTCGATGTGCGCCCGGTGCGCGATCCGGCCTACCTGGAAGGCAAGGA
ACTCGAGTTCAAGCTCATCAAGCTGGACCGCAAGCGTAACAACGTCGTGGTCTCGCGCCG
CGCTGTCGTCGAAAGCGAGCACTCGGAAGAGCGCGAGCAGCTGATGGACAAGCTGCAGGA
AGGCGCGATCCTGAAGGGTGTCGTCAAGAACCTGACCGATTACGGCGCGTTCGTGGACCT
GGGCGGTATCGACGGCCTGCTGCACATCACCGACATGGCGTGGAAGCGCGTGCGTCACCC
GTCGGAAGTCGTGAACGTCGGCGACGAGCTGGACGTCCGCGTGCTGAAGTTCGACCGCGA
GCGCAACCGCGTTTCGCTGGGCCTGAAGCAGCTGGGCGAGGATCCGTGGGACAACATCGG
CCGTCGTTACCCGGCCAACAGCCGCGTCTTCGGCAAGGTCTCCAACGTCACCGATTACGG
TGCGTTCGTTGAGATCGAGCCGGGCGTCGAAGGCCTGGTGCACGTCTCGGAGATGGATTG
GACCAACAAGAACGTCAACCCGTCCAAGGTTGTCCAGGTTGGTGATGAAGTCGAAGTGAT
GGTGCTGGACGTCGATGAAGAGCGTCGCCGTATCTCGCTGGGCATGAAGCAGGTTGCCGC
CAATCCGTGGGAAACCTTCGCTGCCACCCACAAGAAGGGTGACAAGGTGTCGGGCCAGAT
CAAGTCGATCACCGACTTCGGCATCTTCATCGGCCTGGACGGCGGCATCGACGGCCTGGT
CCACCTGTCCGACATCAGCTGGAACACCACCGGCGAAGACGTCGTTCGCAACTTCAAGAA
GGGCGATACCCTGGACGCCGTCGTCCTGGCTGTCGATCCGGAGCGCGAGCGCATCTCCCT
GGGCGTGAAGCAGCTGGAGCAGGATCCGTTCGGCCAGTACATGGCTGCCAATCCGAAGGG
CTCCAAGGTTGAAGGCGTGGTGAAGGAAGTCGACGCCAAGGGCGCGATCATCGAGCTGGC
TGACGGCATCGAAGGTTACGTCTCGGCCCGCGACATCGCCAACGAGCGCGTTGACGACGC
CACCCAGCACCTGAAGGTCGGCGACAAGGTCGAAGCCAAGTTCGTGGGCATGGACCGCAA
GGGCCGTACCCTGCAGCTGTCGATCAAGGCCAAGGACGACGCGGAAATGCGCGAAGTGCT
GGAGGAATACCAGTCCTCTTCGGCTTCCAGCGGCACCACCCAGCTGGGCGCGCTGCTGCG
TGCACAGCTGAACGGCAACAAGTCCGAGTAATCGGCCTTACGCTGTTCGTTGTTTCCTGG
ACGGCCCGGGCATTGCCCGGGCCGTTTCAGGCTGAGATGCCCCTGATGTGAGCCGGTAAT
GACCAAATCCGAACTGATCGAAATCCTTGCGCGCCGCCAGGCGCACCTGAAGGCCGATGA
TGTCGATCTGGCGGTGAAGTCGTTGCTGGAAATGATGGGCGGATCGCTGTCCGCCGGGGA
TCGCATCGAAATCCGTGGATTTGGCAGCTTCTCACTGCACTATCGTCCGCCGCGCCTGGG
TCGCAACCCGAAGACCGGCGAATCGGTTGCCCTGCCGGGCAAGCATGTCCCCCATTTCAA
GCCGGGCAAGGAACTGCGCGAGCGGGTCAGCAGTGTGCTGCCGCTGGACGCCGATCCGGC
CTGAGCCTTCCGTCGCGCCACCGCGTGCGAATCCAGCCGCGAGTCGGATAAGCTACGGAC
TCCTGCCACTGGAGCTGTCGCATGAAGGTTTTTCGTCTGCTGGTCCTGCTGGCGGTACTC
ATTCTTGGGTTGATCATCGGTGCCATGAACATGGACGAGATGACCATCAACCTGCTGTTC
ACCCAGCTTAAGACCTCGGTCGGCGTGGCCATCATTGCCGCGTTGCTGATCGGCGTCATC
GTTGGCGCTGGCCTGGTGCTGGTGAGCGTGGTCATTCCGCTCTACAGCCAGCTGCGCCGC
GCCAACAAGTCCGCTGCCGCCACGCCGGCACCGGTTGCTTCCCCTCAATCTTTTGATGGA
CGCTGATCGAAGATGGATTTCGTCACCGAGTGGTTCTGGTTCTTCCTGTTCGTTCCGCTG
GCCGCCCTGGCTGGGTGGGTGATCGGGCGGCGCGGTGGTCAACGCCACGGTGACAGCCAG
GTCAGCCGCCTGTCGAGCACCTATTTCCGTGGCCTGAACTACCTGCTCAACGAGCAGCCG
GACAAGGCCATCGAGCTGTTCCTGCACATCGCCGAGCTGGACAAGGAAACCTTCGAGACC
CAGGTCGCGCTGGGCCACCTGTTCCGCCGCCGCGGCGAAGTCGACCGCGCCATCCGCCTG
CACCAGGGCCTGGTCAACCGCCACGACCTCAGTGATGCACAGCGCGTGCAGGCCCTGCTG
GCGCTGGGCGAGGACTACATGAAGTCCGGCCTGCTGGACCGTGCCGAGACCGTGTTCACC
GAGCTGGCGCAGCTGGATCAGCGCGCACCGCAGGCGCTCAAGCACCTGATCGGCATCTAC
CAGGCCGAGCGCGACTGGGAAAAGGCGATCGACAACGCGACCCGTTTCGAGGACGTCACC
GGCGAGCCGATGGGCAAGCTGATCGGACAGTTCGAATGCGAACTGGCCGAACGTTTCCGT
GGCGCCGGCAAGCTGGAAGAGGCGAGGGCAGCGATCGCCCGCGCCTACCAGGCCGACGCG
ATGTCGGTGCGCGCCGGCATCATCGAGGGCCGGCTGGAAACCGACGCGGGCAATCCAGAG
GCCGCCGTGCGCGCCTTCGAGCGCGCCGCGCGCAACGACCCCGAATACCTGCCGGAACTG
CTGCCGGCACTGATGCAGAACTATCGCAGGGTCGGCGATCTGGCAGGTGCACGCGCGTTC
CTGTCGGAGATGACCGAGCACTACCGCGGCATCGCCCCGGTATTGGCGCTGACCCGGTTG
ATGGAAGAGCAGGAAGGTGTGGCGCCGGCCCGTGCCTACCTCGGTCGCCAGCTCAAGGAT
CGCCCGTCGGTACGTGGCGAATCCGCGCTGATCGATCTGACCCTCGCCGAGGGAGCCGAT
TCCACCGCCACCCTGCATGACCTCAAGCACATCACCGACCAGCTGCTGGTGCGCAACCCG
GCCTATCGCTGCACGCGCTGCGGCTTCGGTGCGCGTACCCACCACTGGCAGTGCCCGAGC
TGCAAGGAGTGGGGGACGGTCAAGCCGCTGCTGAACTACGCGGTGCTCTGATCCATGCCC
TGGCTTGTGATGGGCGCGCTGCTGGGGCTCGCCCTGCTCAGTGCGTTGCTGACCTGGGCT
GCGCGGGGCTATGCACTGCGCCAGCAGTTGATGGACCAGCCGGGCGAGCGTCGCAGCCAT
AGCGTTGCCACCCCGCGCGGTGGCGGCATCGCCATCGTCATCAGCCTGCTGGTGACCGCC
GGCGTGGCCATCTGGGCCTGGCCCGAAAGCACGCCGACGGTGCTGGTGGCCAGCCTTGGG
CTGGTGCTGGTGGCCGGTATCGGCTGGTGGGACGACCACAAGCCCCTGCCGGCGATGCGT
CGCCTGCTGGTGCATTTCATCGCCGCAGCGCTGTTGGCCGGCCTGGTCAAGGTGAATGGT
GGCAGCTGGCTGTTGGCGGTGCTGGTGCTGCTGTTCACCGCGTCGCTGATCAACATCTGG
AACTTCATGGACGGCATCAATGGCATCGCCGCCAGCCAGGCCGTTGTGGCGATGCTGGGG
CTGGCGCCGGTACTGCCGTGGCCCTATTCACTGGCCGCCGTGGCGCTGGGCCTGGCCTGC
CTTGGATTCCTGCCGTTCAACTTCCCTCGCGCCCGGATCTTCATGGGCGATGTTGGAAGC
GGCGCGCTGGGGTATGCGGTCGCAGTGGTGCTGGCGATCGCCAGCGTGCGTACCGATATC
AACTGGATCCTGCTGCTGGTACCGGTTTCGCCGTTCCTCGTGGACGCGGGCTTCACACTG
CTGGCGCGCATCATTTCCGGACAACGCTGGATGGAACCCCATACCCAGCATGTCTACCAG
CGCGCGGTGCAGGCAGGAGCCAGTCACCCGCAGGTGACAGGGATGTACTTTGCTTTGGGT
CTGTTCAGTATTACAGTGTTCAATGTCTGCTCCAATTTGCAGCCGAGGTGGGAGGCTGTC
GTGGCGATCGCGTGGTTCATCGCGCTGAGCGTCCTCTGGCTCCTCCTGCGCAATGGAATG
CGCCACCGACAAGGAATTACCTGAATTATGGCTTCACCCTGGCGGGACAGAATCCTCGGC
CTGATGCCGCGTTCGGCCATCGTCTGCCACGACCTCTTCATGGTCTGGGCATGCTGGCAG
CTGCTCCATGCAGGGCGTTACTCGATCCTGCCCAACGCCCCGGCGCTGCCCCTGTGGAAC
GTCGATACCACCCTGGTCCTGCTGCTGCAGGGCCTGGTGTTCTGGCGCGTGGGCCTGTAC
CGCGGCCTGTGGCGGTTTGCCAGCGTCAGCGACCTGCTGAACATCTTCAAGGCCAGCTTC
ATCGGCATGGTGGCCATCATCCTGGTGCTGATGTGGAAGCGCTTCGACGGCGTACCCATG
TCGGTGCTGGTGATCTACCCGTTCGCGCTGTCGGCACTGCTCGGCGCGCCGCGCCTGCTG
TACCGCGCCTGGAAGGACTACCAGGCACTGCAGTCCGATTCCAGCGCCCGCCGCGTGCTG
ATCCTCGGCGCCGGCCAGGCGGCCGAGACCCTGGTGCGCGACCTGCGCCGCTCCGGCAAC
TTCGAGCCGGTCGGCCTGCTCGACGATGCACCGCACCTGCGTGGCGCCAAGCTGCAGGGC
CTGCCGATCCTGGGCACGCTGGATGACGCGCCGACGGTGGTCCGCGAGACCGCTGCCAAG
CTGCTGGTCATTGCCATGCCGTCGCTGGACGCCGCAGGCATGCAGCGCGTCGTCGCGATC
TGCGAAAGCACCGGCGTGCCGTTCCGTACCGTGCCCAAGCTCAGTGACATCCTGCAGGGC
CAGTCGCTGCCGGGCCAGCTGAAGGAAGTGGCGATCGAGGACCTGCTGGGGCGCAAGCCG
ATCATGCCGGACTGGAACCTGATCCGCGGCTGGTTGGGTGGGCGCACCGTGATGGTTACC
GGCGCCGGTGGTTCGATCGGCTCGGAGCTGTGCCGCCAGTGCGCGCGGCATGGTGCCGGT
CGCATCATCCTGCTGGAGATCAGCGAGCTGCTGCTGCTGACCATCGAGGGCGAGCTGCGT
CGCAGCTTCCCCGATGTCGAGATCGAGGCGGTGCTGGGCGACTGCGGTGACCCAGCGGTG
ATCCGCCACGCGCTGTCGCTGCACCCGGTCGATACCGCTTTCCATGCGGCCGCCTACAAG
CATGTACCGGTGCTGGAACGCCAGCTGCGTGAAGCAGTGCGCAACAACATCCTGGCGACC
GAGAACGTCGCGCGCGCCTGCCTGGAAGCCCGCGTGGAGCATTTCGTGTTCATCTCCACC
GACAAGGCGGTCGACCCGGTCAATGCGCTGGGCGCGAGCAAGCGCTACGCCGAGATGATC
TGCCAGAGCCTGGACCAGAAGTCCACGCATACCCGTTTTGTCACGGTGCGCTTCGGCAAC
GTGCTGGCGTCGGCCGGCAGCGTGGTGCCGCTGTTCCGCGAGCAGATCCTGCGCGGTGGC
CCGGTCACGGTCACCGACCCGGAAGTCAGCCGCTACTTCATGACCATTCCCGAGGCCTGC
CAGCTGATCCTGCAGGCGGCCGCATCGGCGTCGCATGGTGCGATCTATACCCTCGACATG
GGCGAGCCGGTGCCGATCCGCGTGCTCGCCGAACAGATGATCCGCCTGACCGGCAAGCAG
CCGTACAAGGACATCCAGATCATCTATACCGGCCTGCGTCCGGGCGAGAAACTGCACGAG
ACGCTGTTCTATTCGGACGAAGATTACCGCTCCACCGCGCACCCGAAGATTCTTGAAGCC
GGCGTGCGTACGTTCTCGCGCGACCTGGTGCTGGGCAACGTTCCGCGCCTGCGCGAGGCG
ATTGCCAGCTACGACACCGCCCGCATCCAGGAAATCCTGTTTGCGACGATGCCGGAATTC
TCGCCAATCGAACAGGATGCTTACATTTCATCCGCTAAAGTCGTGCCTTTTCCGGCACGT
GAGGCCAACAGGCACCAATGAGCAAGCGAATTCGCAAAGCAGTTTTCCCGGTGGCAGGAT
TGGGGACGCGTTTTTTGCCAGCAACCAAGACTGTGCCGAAGGAGATGCTGCCGATCATTG
ATCGGCCGCTGATCCAGTACGCGGTGGATGAGGCGATCGAAGCCGGCTGTGACACGCTGG
TGTTCATCACCAACCGCTACAAGCACGCCGTTGCCGACTATTTCGACAAGGCGTACGAGC
TGGAGCAGAAGCTTGAGCGCGCTGGCAAGCAGGAGCAGCTGGAATTGATCCGGCACGTGC
TCCCCAATGGTGTGCGCGCGATCTTCGTGACCCAGGCCGAGGCGCTGGGCCTCGGGCACG
CGGTGCTGTGTGCCAGGTCGGTGATCGGTGACGAGCCGTTTGCCGTACTGCTGCCCGACG
ACCTGATCTGGAACCGCGGTGCGGGCGCGCTGAAGCAGATGGCCGACCTCAACGAAGCCA
GTGGCGCCAGCGTGATCGCGGTGGAAGACGTGCCGCACGATAAGACCGCCAGTTACGGCA
TCGTCGCCACCGACGCGTTCGATGGCCGCAAGGGCCGTATTTCGCAGATCGTCGAGAAGC
CGAAGCCGGAGGACGCGCCGAGCGACCTGGCGGTGGTGGGCCGTTACGTGCTCAGCCCGA
AGATCTTCGAGCTGCTGGAACAGACCCAGACCGGTGCCGGCGGCGAGATCCAGCTGACCG
ATGCGATTGCCGAGCTGCTGAAGACCGAAGAAGTCGATGCCTATCGTTTCGAGGGCACCC
GCTTCGACTGCGGCACGCACCTGGGTCTGGTGGAGGCGACGATCCGCTTCGCGCTGGACA
ACCCGAAGCTGGCTGGCCCGGCGCGGGAGAAGCTGGCGGCGATGCTGGCGGAATAAGGGT
TTTATCAAGCGCTCCGTGCGGCGCCTTGATTGATACGTGGGGGAGGGGGCGGGTGGCCCT
CTCCAAAACACGCCAAAGCCCTTCCATGGTGCTCGATGGCGCCATCCATGGCGCCAACGG
TTTTGGAGAGGGCCATCCGCCCCCTCTCGACAGTTTCCGTGTGGCGCGGACGGGAAGGGC
GGAATCAAAGGCAGAAGCAAAAGCAAAAAGGCAGCCACTGGCTGCCTTTTTTCGTGGGCT
GGGGTCAGATCCCTTTGCGCAGCAAAGGGATCTGACCCCAGCCTTTGACCCTGCCTTTGC
TCATCCCTCCGCCGCGGGGAGGCTGGAAGGGCCGGGTTGGCAGGGCTGCCCGGGACCGTT
GGCGCCATGGATGGCGCCATCGAGCCCCCATGGAAGGGTTCACGGCGTGTCCCGGGCAGC
CCTGCCAACCCGACCCACGCCATGAAGCCCAACGAGGCAACGCCTTGAACCTTACAGCGC
CTCGAAAATACCCGCTGCGCCCATGCCGGTGCCGATGCACATCGTCACCATGCCGTACTT
CTGCTGGCGACGACGCAGGCCGTGCAGCAGGGTTGCGGTACGGATCGCGCCGGTCGCACC
CAGCGGGTGGCCCAGGGCAATCGCGCCGCCCAGCGGGTTGACCTTGGCCGGGTCCAGGCC
GCAGTCACGGATCACCGCCAGCGACTGCGCGGCGAAGGCTTCGTTGAGCTCGATCCAGTC
CAGCTGGTCCTGGGTCAGGCCGGCCTGCTTCAGTGCCTTCGGGATCGCGGCGATCGGGCC
GATGCCCATCACTTCCGGGCGCACGCCGGCCACCGAGAAGCTGACGAAACGGGCCAGCGG
GGTCAGGCCGTAATCCTTGATCGCCTGCTCCGAGGCCAGCAGCACGGCGCCGGCGCCGTC
GCTCATCTGCGACGAGTTGCCGGCGGTGACGGTGCCGCCGAACTGGCCGTTGCGGAACAC
CGGGCGCAGCTTGGCCAGGCCTTCGGCCGAGGAGTCCGGGCGGGGGCCTTCGTCGGTGTC
GGCGATCTTGTTGCGGGTGATGATGCGCTGGCCGTCGGCCAGGTCCGGCAGGTGCGAGAC
GATCTCGTACGGGCTGATCTCGTCCTTGAACTCGCCGTTCTGGATCGCGGCCATGGCCTT
CTGGTGCGAGGCCAGGGCAAAGGCGTCCTGGTCTTCGCGCGAGACCTTCCACTCTTCGGC
GACCTTCTCGGCGGTGATGCCCATGCCGTAGGCGATGGCAACGTGGTCGTTGTCGAACAC
GCTCGGCGCCATGGCGATCTTGTTGCCCATCATCGGCACCATCGACATCGACTCGGTGCC
GCCGGCCAGCATCAGGTCGGCGTTGCCCAGACGGATCGCGTCGGCGGCCTGCGCCACGGC
CTGCAGGCCGGAGGAGCAGAAGCGGTTCACGGTCTGTGCGGCGATGGTGTTCGGCAGGCC
GGCCAGCAGCACGCCGATGCGGGCCACGTTCATGCCCTGCTCGGCTTCCGGCATGGCGCA
ACCGATGATGGCGTCATCGATGCGGTTGACGTCCACGCCCGGGGCCTGGGCGACGACGCT
GCGCAGCACGTGCGCAAGCATGTCGTCGGGGCGGGTGTTGCGGAACATGCCCTTGGGCGC
CTTGCCAACCGGGGTACGGGTGGCGGCGACGATGTAGGCGTCCTGGATTTGCTTGGTCAT
TGCAGTGATCTCTTGAATTTTTTAGCCGGAGTGCCGACCAACGGTCGGCACCCACCGGAA
GCAGGGATGGGCGATCAGTTACGCAGCGGCTTGCCGGTCTTCAGCATGTGCGCGATGCGG
GCCTGGGTCTTTTCCTGCTGGGCCAGTTCGACGAAGTGCTTGCGCTCCAGGGTCAGCAGC
CACTCTTCGTCGACCAGGGTGCCGCGGTCGACCTTGCCACCGCACAGCACGGTAGCGATG
CGCTCGGCGATCTCGTAGTCGTACGGGCTGATGAAGCGGCCTTCCAGCATGTTGACCAGC
ATCATCTTGAAGGTGGCGATACCCACGTCACCGGCCACCTGGATGCGGCGTGCCGGCAGC
GGCGGGCGGTAACCCGCTTCGGCCAGGGCGCGTGCTTCGGCCTTGGCGATGTGCAGGGCC
TCGTAGCTGTTGAACACCACCTTGTCGGTGCTGCGCAGCAGGCCCAGTTCCTTGGCGTTG
ACCGCCGAGTTGGACACCTTGGCCATCGCCACGGTCTCGAAGGTCTTCTTCAGTTCGGCG
AACACGTCGCCGCCCGGGCCCGCGGCCTGCGAGGCGCGCACGGCCAGTTCCTTCAGGCCA
CCACCGGCCGGCAGCAGGCCGACGCCGGCCTCGACCAGGCCGATGTAGCTTTCCAGGAAG
GCCACGGTCTTGGCGCTGTGCATCTGGAACTCGCAGCCGCCACCCAGGGCCAGGCCGCGT
ACGGCAGCCACCACTGGCACCAGCGAGTACTTGATGCGCTGGCTGGTGCGCTGGAAGTTG
GCAACCATTTCTTCGAACTGGTCGACCTTGCCGGCCTGCAGCAGGCCCAGCGCGCCGGCC
AGGTCGGCACCGGCGGAGAAGGGTTCCTTCTGCTGCCAGATCACCAGGCCCTGGAAGTCC
TTCTCGGCGCGGCTCACGCATTCCTGCAGGCCGTCCAGCACCTGGTCGGACACGGTGTTC
ATCTTGGTCTTGAAGCTGACCACGGCGATGCCATCACCGTCGTGCCACATGCGCAGGCCG
TCGTTCTCGAACACGGTCTCGCCCGGCGCGAACGTCTCGCCCAGCAGCGGATCGGGGAAG
CGCTGGCGCTGGTACACCGGCAGCGACGAGCGCGGCAGCTTGGCGTTGCGCGACGGGCTG
TAGCTGCCTTCGGCGGCATGCACGCCGTCGCGGCCATCGAACACCCAGTCCGGCAGCGGC
GCGTTGCTCATGCTCTTGCCGGCGACGATGTCATCGGCGATCCACTGCGCCACCTGCTTC
CAGCCGGCGGCCTGCCAGGTCTCGAACGGGCCCAGCGACCAGCCGTAGCCCCAGCGGATG
GCCAGGTCGACGTCGCGCGCGGTCTCGGCGATGTCGGCCAGGTGGTAGGCGCTGTAGTGG
AACAGGTCGCGGAAGGTCGCCCACAGGAACTGCGCCTGCGGGTGCTGGCTCTCGCGCAGC
TTGGCGAACTTCTCGGCCGGGTTCCTGATCTTCAGGATCTCGACCACTTCCGGCGCGGCA
GCGCGATCGGCCGGACGGTAGTCCTGCTTCTCCAGGTCCAGCACCACGATGTCCTTGCCG
ACCTTGCGGAAGATGCCGGCACCGGTCTTCTGGCCCAGCGCGCCCTTGGAAATCAGCGCG
TCCAGCCACTTCGGCGACTTGAAGAATTCATGCCACGGGTCATTCGGCAGGGTGTCGCCC
ATGGTCTTGATGACGTGGGCCATGGTGTCCAGGCCGACCACGTCGGAGGTGCGGTAGGTG
GCCGACTTCGGGCGACCGACCAGCGGACCGGTCAGGCCGTCCACTTCATCGAAGCCCAGG
CCGAACTGCTGGGTGTGGTGGATGGTGGACAGGATCGAGAACACGCCGATGCGGTTGCCG
ATGAAGTTCGGGGTGTCCTTGGCGTACACCACGCCCTTGCCCAGGGTGGTGACCAGGAAC
TCTTCCAGGCCTTCCAGCACGGCGGCGTCGGTGGTGGTGGCCGGGATCAGCTCGGCCAGG
TGCATGTAGCGCGGCGGGTTGAAGAAGTGCACGCCGCAGAAGCGGTGGCGCAGCTGCTCG
GGCAGCACGTCGGCCAGCTTGTTGATGCCCAGGCCCGAGGTGTTGGAGGCCAGCACCGCG
TGGTCGGCCACGAACGGCGCGATCTTCTTGTACAGGTCCTGCTTCCAGTCCATGCGCTCG
GCGATGGCCTCGATGATCAGGTCGCAGTCCTTCAGCTGCTCCAGGCCGGACTCGTAGTTG
GCCGGAGTGATGGCTTCGGCCAGCGACTTGCTGGCCAGCGGTGCCGGGCTCAGCTTGCCC
AGGTTGGCGATCGCCTTCAGCACGATGCCGTCGGCCGGCCCCTCCTTGGCGGGCAGGTCG
AACAGCACGGTGTCGACGCCAGCGTTGGTGAGGTGGGCAGCGATCTGGGCACCCATGACG
CCGGCACCCAGCACGGCGGCGCGGCGGACTAGCAGGGAATTGGACATGGTGTAGGGCCTT
TGTTGGTCAGCAGTTACTGGGTGGAATCAAAGGGAAGCGGGCAGGGCGCTGGCGCGAGCG
GCGGCGCGGAACCCGGCTTCGGCGAAATGGATCAGTTCGTGGGCGGCATGGGCACGATGC
GCCGCTTCAGTGACACCGGCGGGACGCTTGATCAGCCCGAAGTCGGCCATGGCATAGGTG
AGCGAGCCGGCCAGGAAATCCAGGCGCCAGTACAGCTCTTCCTTGCTCAGGTCGGGTACG
CACTCGCCGATGGCCTTGCCGAACGCACGCAGCACGTGGCCGTAGTGGTCGGACAGGAAC
TTGCGCAGGTTGTCGTTCTTCTCGGCGTAGGCGCGGGCGATCACGCGCACGAAGGCACCG
CCGTTCTGGCGGTCCTGGGCCAGCGCCAATGCCGGCTCGACGAAGGCGGCCAGCACCGGG
CGCAGCTGCCCGGGGTGTTCGCTGCGGGCGCGTTCGAGCTGCGACAGGCGGGCGCCGGTC
ATCTCGTCCATGCGGCGGCGGAACACCTCGTTGACCAGGTTTTCCTTGGAGCCGAAGTGG
TAGTTGACCGCTGCGATGTTGACGTCGGCCTGGCTGGTCACCTGGCGCAGCGAAGTGCCG
GCGAAGCCGTGCTGTGCGAACAGCTCCTCGGCCGCGCCGAGAATGCGGTCCTTGGTCGAG
AAGTGGGCGGGTTTGGCCATCGGCGGGCGGACCTTAATCAAACGATTGTTTGATACTAGG
ACCAGACGGTAGCGTATGGCATTTTGCAGTGCAGCAAAAATGGCCCGGACGGTCAGAATC
CACTCAGCTGGGTGAATGGGGTAGGGGTCGGATCCCCGCAGGGGCTCCGACCCCGACACT
GGGCCGGAATGGGGTCAGAGCCCCTGTGGGGATCTGACCCCTGCCATGAGGGTTTGCCGG
CCGGCGACCGGCACTACCATGCCGCCGCTTTATCTTTTACAATTCGCCTACGTTTATCAG
GCTAAGCCCGCGTCCCGACGCGGGTTTTTTTCATGTTACCCTTCGGGCCATCAGCGGCCC
GATTCCATTGGAGACATCCCATGGCGCTGGAGCGCACCCTTTCGATCATCAAGCCGGACG
CCGTTGCCAAGAACGTCATCGGCGAAATCTACGCCCGCTTCGAGAAGGCCGGCCTGAAGG
TCGTGGCCGCCAAGTACAAGCAGCTGTCGCGCCGTGAAGCCGAAGGCTTCTACGCCGTGC
ACCGCGAGCGTCCGTTCTTCAACGCGCTGGTCGAGTTCATGATCTCCGGCCCGGTGATGA
TCCAGGCCCTGGAAGGCGAGAACGCCGTCCTGGCCCACCGCGACCTGCTGGGCGCCACCA
ACCCGAAGGAAGCCGCGCCGGGCACCATCCGCGCCGACTTCGCCGAATCCATCGATGCCA
ACGCCGCCCACGGCTCGGACTCGGTCGAGAATGCCGCGATTGAAATCGCCTACTTCTTCG
CCGCCACCGAAGTCGTTTCGCGCTGAGAGTAATGCCGTGAACGAGGTCGTACAGTCCCCC
GCCATCCAGCCGCTGCCGAAGTCGGCACCCACGGCTGGCAAGCAGAACCTGCTCGACCTC
GATCGCGCGGGCCTGGAGAAGTTTTTCGTCGAGGTTCTCGGCGAAAAGAAGTTCCGTGCC
CACCAGGTGATGAAGTGGATCCACCATCGCTACGTCACCGATTTCGATGAAATGACCGAC
CTCGGCAAGGTCCTGCGCGCCAAGCTGCAGGCCCATGCCGAGGTGCTGGTTCCGAACATC
GTGTTCGACAAGCCCTCCGCCGACGGCACCCACAAGTGGCTGCTGGCGATGGGCGTGGAT
GGCAAGAACGCCATCGAGACCGTGTACATCCCGGACAAGACCCGCGGCACGCTGTGCGTG
TCCTCGCAGGTCGGTTGCGGCCTGAACTGCACGTTCTGCTCCACCGCCACCCAGGGCTTC
AACCGCAACCTGACCACTGCCGAGATCATCGGCCAGGTGTGGGTTGCCGCGCGCCACCTG
GGCAACGTGCCGCACCAGATGCGCCGCCTCACCAATGTGGTGATGATGGGTATGGGCGAG
CCGCTGATGAATTTCGACAACGTCGTGCGCGCCATGAGCGTGATGCGCGACGACCTGGGC
TACGGCCTGGCCAACAAGCGCGTGACCCTGTCGACCTCCGGCCTGGTGCCGCAGATCGAC
CGCTTGTCCGCCGAGAGCGACGTCTCGCTGGCGGTGTCGCTGCATGCGCCGAACGATGCG
CTGCGCGAAACCCTGGTGCCGCTCAACAAGAAGTACCCGATCGCCGAGCTGATGGCCTCG
TGCGCACGCTACCTGCGCGCCAACAAGCGCCGCGAATCGGTCACCTTTGAATACACCCTG
ATGAAGGGCATCAACGACAAGCCCGAGCATGCCCGCGAATTGGCCCGCCTGATGCGCCAG
TTCGACAACGCGGTGCAGGCCAAGGATTCGGGCAAGGTCAACCTGATTCCCTTCAATCCG
TTCCCGGGCACCCGCTACGAGCGTTCGGAAGAAGCGCACATCCGCGCCTTCCAGAAGATC
CTGCTCGACAGCAACGTGCTGACCATGGTCCGCCGCACCCGTGGCGACGACATCGACGCC
GCCTGTGGCCAGCTCAAGGGCCAGGTGATGGACCGCACCCGCCGCCAGGCGGAGTTCAAC
AAGACGCTGCAGGCGGGGAAGGGGAGCGATGCCGCGGCCTGACCGCCTCTGGCTGGCGCT
TCTCGCAGGCGTGCTGGCCGTTGCGGTCGGCGGCTGCAAATCCCATCCCAAGGCCAAGCT
CGGCCCGAGCCAGGCGCCGGTCTATTCGGTGGGTGACCCGGAAAGCGTGCGGCGCGAAGT
GCGCTGGCGCGACCTGTTGACGCTGGCGACCCGCGACATGCAGGTCGGCAATCTCGATGC
CGCCGAGCGCAAGGTGCGCGAAGCACTGAAGCTGGCGCCCGAGGCGCCCGATGCGCTGGT
GCTGCAGGCCGGCATCGATGACCGTCGTGGCCGCACCCGCCAGGCCGGTGAGAACTTCCG
CAAGGCCGCCGAATTGGCGCCGCAGCGCGGCGACGTGCTCAACAACTACGGTGCCTGGCT
GTGCCAGCAGGGCCAGCCGGCCGAATCGCTGGTCTGGTTCGACCGCGCGTTGCAGGCGCC
GGGCTATGCCACCCCGGGCGAAGCCCAGGCCAATGCCGGCAGCTGCGCACTGGATGCGGG
CCAGCTTGAACGTGCCGAACGCGACCTGCGTGCGGCGCTCGTGGCGGCCCCGGCCAACCC
GGTCGCGCTGGAGTCGATGGCCCAGCTGAGCTACCGCCAGGGCCGCTACATGGAGGCCCG
GGCCTTCGCCGAACGTAGGATTGCGGCTGCACCCGCAACGCGTTCCGTGTTACAACTTGC
GTCTCAAATCGAAGTGAAGCTGGGCGATCGGGCGGCATCTGATCGTTATCTGCAGCGGAT
TCGACAGGAATTTCCGCAGGACGCGGGCTCCTAACTCCAGGGTTGATGCATTGTGATTGA
TGACCAGACTGTGAGCGCTCTCGAGACTGCGGCCGGCTGCGGCACCCGCCTGCGCCAGGC
CCGCGAAGCGGCCGGACTGACCCTCGAAGATGTCGGCTCGCGCCTGCGCATGCCGGTCCA
GGTGGTCAAGTCGCTGGAAGAGGAACAATGGCAGAAGCTGGGGGCGCCGGTGTTCGTGCG
TGGCCAGCTGCGCAGCTATGCGCGCCTGCTCGACGTGGATGTCAGCCAGCTGCTGGAACA
GGCCCAGGTCGGCCCGGTGGTTCCGCCCACCCTGGTCAGCCATACCCATACCCCGCGTGC
GCGCCGCATCGCCGAGAACCTCGGCCGGCGCGTGCTGTATGTCGGCATCACCGCCGTGCT
GGCGGTGCCGGTGTGGTTCGCCACCCGTGGCCACTTCGACGGCAGCGCGACCCCGTCGCC
GAGCACCGCCTCGCTGGATGTGATCCCGGCCGCCGTGCCGGTCACCCCGTCCACGGCCGG
TGCCGAGGCTGTCGCGCCGGCCGAAGCGGCCACCGCCCCGGCCAGCAAGCCGGCGGCCAC
CCCGTACGTGGCCTCGCTGGCCCCGGTGCCGCGCCCGGCGCCGGCTCCGGCGGCTGCCGG
CAACGCGCTGGAAATGCAGTTCAGCGGCGACAGCTGGGTCGACATCGGGGGGCCGGACGG
CAGCACCGTCGAGAAGGCGCTGATCAGGTCCGGCGAGACCCGCAGCTTCACGCCGGGCCA
GGTGACCCGGGTGACCCTGGGCAACGCCTCGGCGGTCCAGGTTCAGCAGAACGGCGCTAT
CGTCGATCTGACCCCCTACCAGCGAGCCAACGTGGCACGCTTTCAGGTATCCTCTGAAGG
CTCCGTGGTCCCGGTTTCGCACTGAGGCGCGGTTTCACCACCTTCGATAATCCCAATGGT
CCCTCCCGACGGGCGGGGCGAGAGTACGCATGGCGATCGACGATCTGCTCGACGAGCACG
AACAAAGTGAACGCGTCCGCAGCTGGCTGCGGAAGAATGGCGCCAGCATCCTCGGTGGCG
TAGTCATCGCCATCGGTGCCATTGCTGGCTGGCAGTGGTACCAGAAGGATCAGGGCGGCA
AGCTGGCCTCGGCCAATGTCGAGTACCAGAAGGCCCTGCAGGGCCTGCAGCAGAACAAGC
TTGACGACGCCGCCAAGGCGGTCAAGGCGCTCGAAGCCGGCCCGTCCAGCATCTACGGCG
ACCTCGCGGCGCTGCAGCTGGCCAAGGCCCAGGTCGACGCCGGCAAGAATGAAGAGGCAC
TGGCAACCCTGCGCAATGTGAAGGTCGAAGGTGACCTGCAGCGCGTGGTCGACCAGCGTG
TGGCCCGCCTGCTGGTGGCCACCGGCAAGAGCGACGAGGCCATCAAGCTGCTGGGCAGCG
CGACCGACAGCAGCAGCCTGGAAATCCATGGCGATGCGCTGATGGCGCAGGGCAAGCGCG
ATGACGCCCGTGCACAGTACGAGAAGGCGCTGAAGACGCTGGACGTGGCAGCGCCGCAGC
GGCGCCTGCTGGAAACCAAGGTTATGGACGCCGGCGGCACGGTCGCCGCCCCTGCGGAGT
CGGTTTGATGAGTCAGAAGGTCATGATCACCCGCGTCGCCACCGTGCTCCTGATGGGCAT
GGCCCTGACCGGCTGCAGCACCATGAAGGGCTGGTTCGCCGGCAAGGACGCGGCCGCGAA
GAAGGCACAGGAACCGGCTGAGCTGGTCAAGTTCGAGCCGACCGTGAAGGTCAGCAAGGC
CTGGTCGGTCAACCTCGGCAAGGGCGAGCGCCGCATCGGCGTGCGCCAGGGCCCGGCGGT
CGCCAACGGCCACGTGTTTGCTGCGGCGATCACCGGTGGCGTGCACGCCATCGACCTGCA
GACCGGCAAGAAGGTCTGGACCTGGGAGCCGAAGAAGGAAAAGAAGAAGGCCAAGCTGCG
CCTGTCCGGCGGCCCGGGTGTCGGTGAGAACCTGGTCGTGATCGGCACGCTGGATGGCCA
GGTCATCGCGCTGGATATCAACGATGGCAGCGAGAAGTGGCGCGCCCGTGTTCCGGGTGA
AGTCATTGCCGCGCCGGCCGTGGCCCAGGGCATGGTCTACGTGCGCAGCAACGACGGCCG
CGTTACCGGCTTCGATGCCGGCAACGGCACCCAGAAGTGGTTCAACCCGAGCGAGCTGCC
GGCGCTGACCGTGCGTGGCAACGCGCCGGTGGTGACCGGCCCGGGCGTGCTGTTCATCGG
CAAGGACGAGGGCGCGGTTGCGGCCCTGGCCCAGCAGGATGGCCGCACGCTGTGGGAACA
GAACCTCGGCAACGGCGAAGGCCGCACCGAGCTGGAGCGCATGGCCGACGTCGACGGCGC
TCCGGTGCTGGAGGGCAACACCCTCTACGTGAGCAGCTTCAAGAACCAGACCATGGCCAT
CGAAGGCCCGACCGGTCGCCCGCTGTGGGCGCGCGACCATGGCGGTGCCGGTGGCGTGGC
GGTGTCGTCGGGCAATGTGTTCGTCACCGACAACAAGGGCGGCGTGTTCGGCCTGGACAA
GGCCAGCGGCGCGGCCATGTGGTCGCAGACCGCGCTGGCCCGTCGATCGCTGACCGGCCC
GGCGCTGCACGGCGACTACGTGGTGGTCGGCGACTACAAGGGATACGTGCACTGGTTGCA
GGCGTCCGATGGTGCGATGGCGGCACGGGCAAAAAGTGGCGGCGACGCCCTGCTGGCCCA
GCCGGTCGTCGCAGACGGGGTGCTGCTGGTGCAGAACGTTGATGGCAAGCTGACCGCCTT
CCGGTTGGCAAATTAAAAATTGGAGTAATCGCGATGCTGCCTTTGGTCGCCCTGGTTGGA
CGGCCGAATGTCGGCAAGTCGACTATTTTCAATGCGCTTACCCGCACCCGTGACGCGCTG
GTCCATGACCAGCCCGGCGTCACCCGCGACCGCAACTACGGTGTCTGCCGGCTGGACGAG
GACAATCATTTCCTCGTCGTCGACACCGGCGGTATCGCGGAAGAGGAAGAGGGTCTGGCA
GGGGCTACCACCCGCCAGGCCCGCGCCGCTGCGGCGGAAGCCGACCTGATCCTGTTCGTG
GTCGACGCCCGTGAGGGCACCTCGGCGATGGACGACGAGATCCTGGCCTGGCTGCGCAAG
CTGTCGCGCCCGACGCTGCTGCTGATCAACAAGATCGACGGCACAGACGAGGACACCGTG
CGTTCGGAGTTCGCCCGCTACGGCTTCGGCGAGATGCTGACCGTGTCGGCCGCGCATCGC
CAGGGCCTGGACGACCTGCTGGACGAAGTGATCCAGCGCCTGCCGGAAGAAGGCAGCGGC
GAAGAGCTGGACAACGATCCGAACCGCATCCGCATCGCCTTCGTCGGCCGCCCGAACGTG
GGCAAGTCGACCTTGGTCAATCGCATCCTCGGCGAGGAGCGCATGATCGCCTCCGACGTG
CCGGGCACCACCCGCGACTCGATCGCGGTGGACCTGGAGCGTGACGGCCGCGAGTACCGC
CTGATCGATACCGCCGGCCTGCGCCGTCGGTCGCGCGTGGACGAGGTCGTCGAGAAGTTC
TCGGTGGTCAAGACCATGCAGTCGATCGAGCAGTGCCAGGTGGCCGTGCTGATGCTCGAC
GCCACCGAAGGCGTGACCGACCAGGACGCCACCGTGCTCGGTGCCGTGCTCGATGCCGGC
CGCGCGCTGGTGATCGCCATCAACAAGTGGGATGGCCTGACCGAGTACCAGCGCGAGCAG
GCTGAAACCATGCTGTCGCTGAAGCTGGGCTTCGTGCCGTGGGCAGAGTCGGTGCGCATC
TCGGCCAAGCATGGTTCGGGCCTGCGTGAGCTGTTCCGCGCGGTGCACCGCGCGCACGAA
TCGGCGAACAAGACCTTCACCACCAGCGAAGTGAACAAGGCGCTGGAAGTGGCCTACGAG
ACCAATCCGCCGCCGACCATCCGCGGCCATGTCTCCAAGCTGCGCTACGTGCACCCGGCC
GGTTCCAACCCGCCGACCTTCATCGTGCACGGCACGCGCCTGAAGGAACTGCAGGAGTCG
TACAAGCGCTACCTGGAGAACTTCTTCCGCAAGCGCTTCAAGCTGATCGGCACGCCGGTG
AGCTTCATCTTCCGCGAGGGTACCAACCCGTACGAGGGCAAGAAGAACGTCCTCACCGAG
CGGCAGGTCAAGGCCAAGCGGCGCTTGATGAAGCACGTCAAGGGCAAGTGATTCACGAGA
AGGCGGCCGCAGGGCCGCCTTTCTTGTTTGTGGTCGCCCTGAGAGCACACCTGCCCCAAG
ATGGCACCCAAACGGGGCCATCATTGCGAATCAGCAAAGGCTCGGGCCAAGTTCTTCTGT
ACAGGGCAGGGTCTTCTGTGCTCGCTGACTCGAGCTAGGAGTGCGCGACTCCAAGGATGC
GGTGACGCAACACCCTCGCGGCCGGTCTCCGCCTAGCGAGGGGCGGTTGAGGCCGGCGCA
GCGAAATGCTCTAAAGGATGGGGAGGTTGCTGGAAAGGGAGTCCCTGGCGTTCACGCAGA
GGTCAATGGTGTCAATAGTGCAAGAACAATGGGCCTCACTCCAACGAGCGTTTCTCCGAG
CAGGCCTGCGTGTCTTGGATGTCAGTCTGCAATGAAGCAAGAAAACGTAAAAATTATCGA
TAAGTGAAGAATGGAAAACTATCCAGCCACGCCATCCTTAGCATCGGACTTCCTCCTTCT
TTCCAATTGGCAGCGATTGGCATTTATGGCTAGCTGCTGCGAGAGGATGATTCCAAACTA
TCGCAGATTTAGTGCCCAGACTTCATTTGGGGATGTAAACATTCTGCGTAACACCCTTGA
TTCTGTCTGGCTTGAGGTCATTGGGGGGAGTCGCAATCTCGAAAGTCTTTCCAAAGGCTG
CGAGGCACAGGCTCCGGATCCATCCAGTTTCAGTTCAATTTATGCGTCTTCCGCGCTGGA
TGCTGCAGCCGCAATTTCAATAACCGCCTCAGCCGCAGCTACTCATGCCGAGGTCACGGC
CGTGATGGATGTGGTTGAATTGGCTAGAGACTCAGTGGATTTGTTTGTTCAGATTGTTGA
AAATCTGGATCCAAATGCTCCTGAATTTGAAAATAGAATACTAAGAAGCCTCTTGATGCA
GACTGAGCTGAAACGACAGAGGCGTGCCTTGGAAATTCTCAAGTCTACCGGAAGAGAAAA
TAAAGTGGCACGGGCTGAAATCGTTAAACGATGGGGGCGCGTGGAATTGCCGAGCCTTGC
TGCAACCCCTGAATCCTAGGGTGACTTGAGCATGCCATTCCATTGATTTATGCAAGGGGG
TGGAATTGGCGCGGTGTACTCAAACTCTCTGCTGGAGGTGGCGGACGCGACGCGCTATGA
AATCGAAGAAAGTACTGACCGCGCCAACTGGTCGCTGATTGCGGGGGATCGAGCCGTTTC
CCTGAATAAGGGCGGCGGAGGCAACTTCTACTACCGTGGTAGTGCCTGCAATCCCGCAGG
CTGCAGCCCCAGTTCTGCTGCTGGCCTGGTTGCGATTTCCAGTGCGCCGGCCGTACCTAC
GGGTGTGAGGATCGTAAAGAGCGGCCCCAACATCTGCTCGGTCATCTGGAATGCGTCGCC
GGGTGCCACCTACTACAACATGCGTTCAAGCAGCGGCGGCGCGACCCATAGGGCAGAAGG
CATCGGCTACGACCTCGATACCCGCTGCCAGGGTGGTTACAAGGTACGTGCCTGCAACGC
GCAGGCGTGCTCGGCCTGGTCGAACTGAGGTGGATATGAACACACGGAAGACAAAGCAGG
TCCCCAAGTGGCTGGCTGCCATCGCCATGGCTGTGACGACGTTTGTAGGGACTGCAACAG
CACAAACGGTCACCTATATCCACACCGATGCCTTGGGCTCGCCGGTGGCCGAGACCGATG
CATCCGGCAACGTCATCAAATGATTCGCCTATGAGCCCTATGGAGCCGTCGTTGGCGGGG
AAGTGACTGATGGGCCGGGCTATACCGGGCATGTGAGCGATGCTGCAACGGGCTTGAGCT
ACATGCGGCAGCGGTACTACGACCCCGCCATCGGGGCATTTCTCTCTGTTGATCCGGTCG
CGGCGTATGGAAACGGCGATTGGCGGTTCTTCAACCGCTATGCATATGCCTTCAATAACC
CTTACAAGTTCAGTGACCCGGAAGGTCGTTGTCCGGTATGTCCTGTGGTCATTTTCTTTG
TTCTCGCAATGACTCATTCGGAGCCTGCCAACGCCCCGAGGCCAGGTGATGAAATTCAAT
CCACGTCAATTGGCGAAGCTGTTGCTGATGCAGTGCCAGGAGGGAGGGCTCTCGGGCCGT
TGAAGAGTGCGGTAAATATGGTTGAGACGGGCAGAAAAAAACCTACACCACCTATACTCG
AGATCACCCTGAAAAACCGACCTATTCAGGAAAGACGAGTGGAAAAGGTAAACCTGAACA
GCAAGTAGCGAAAAGAACCAGTCAGCCGGATCATCAAGCCAAGACAGCTGAGGGCTATGG
CCCAGTCAAGGTAGATAGGAATTCTGCAAATCCGGATGCGATAAGTGGACGCGAGCAGCG
TCTTATTGAGCAGAATGGCGGAGCGCAATCCCAAGGCGGCTCGTCAGCCAACAAGATTAA
TGCAAGCTCTCCAAGCAACCCAAGACACGAAGCCCGCATGCAGGCGTGCAGAAAAGAGTT
TGATTGCTAGCAGTCAGGACTGCATCGCGTCCTGGTTGAAACGGGAATCCTGCTCCAGTA
GGTGGAGTTCTGGCTTCGCTAATTCCCAGGCGGCATCATGTTCCATCTCGTATTCCCATT
CGCGCAGCGGGGTATCTTCTTTGGAGAGTGTTTGAAGTATGTCATTAGCCGCCTCGGGGT
CGTGTACGCGATATAGCAATACTCGTTGTTTCCGTGCGGTGATGCGTGCTAGGAAGATGG
CGTTATGGGTGGCTTGGAGTGGCGTTGCGACGCTGACTTCCAACTTGTGAAGGGCTTCAG
TTTCTTCAGTTGTTGGCATGCCATTTTTATCTTGTATTTTGCAGTCGATGCAAATTCTTA
GGTGCCATGGGAAAGCTGCAAGGTCCTTGAAATTTCGCAATGCCGAGTTGACGACGACAA
CTGCGGGATCATTCCCGATCGATGTATCGATGAGCGTGTAATAAGGCTCGGGTGTGATCT
TGTTCTTCACTTCACGGTTCTATGGATGGGCCGAAGTCAAATGATAGCTCATGCGCGACT
TAAGGAAGCCCGTTTCAGTTGCCGATAAGAGGGGCTGCCTCAACTCGGCAATTTTGTTTG
TGCCGCTGTGAATAGCTTCGGTTAATGTCCGGCAACGCTTTGCCGTTGGGCTCTGGTCCG
AGGCGCAACTTCAGGCGCAGGGTTTGCGCGATAATGCGGCCATGAGCATCCAAGAGATTT
CCCCCGCGCAGGCACGCGAGCGCCTGGCCCATGGCGCGGTGCTGATCGATGTGCGCGAGG
CACACGAACGGGCCGGCGGCATGGCCGAGGGCGCGCGCGGCGTGGCCAAGGGCGAGCTGC
AGGCCGACCCGGCCGCACACCTGCCGCGGCACGACCAGGAGATCCTGCTGATCTGCCAGA
GCGGCAAGCGCTCGGCCGACGCCGCGCAGTTCCTGCTGGAGGCCGGCTACACCCGCGTCG
CTTCCGTGACCGGCGGCACCGTGGCCTGGCGCGAGCAGTCGCTGCCGCTGGTGCAGCCGC
TGGCCAGCGCCGCCGACCGCGACTTCTACGATCGCTATTCGCGCCACCTGCTGCTGCCAC
AGGTGGGCGAGGCCGGCCAGCGCCGGCTGCAGCAGTCGCGCGTGCTGGTGCTGGGCGCGG
GTGGGCTGGGCGCACCGGCTGGGTTCTACCTGGCCGCCGCCGGGGTAGGGCACCTGCGCT
TCGCCGACCACGACCGCGTGGAGCGCAGCAACCTGCACCGCCAGATCGTGCATACTGAAG
CCAGCGTCGGCCAGTTCAAGGTCGATTCGGCGCGCGAGCGGCTGCTGGCGTTGAACCCGT
CGATCGACGTCGAGGCGGTGCCTGAGCGGGTCACTTCCGAGAACGTGGATGCGCTGCTGG
AGGGCGTGGACGTGGTGCTGGATGGGTCGGACAACTTCCCGCTGCGCTACCTGCTCAACG
ACGCCTGCATCAAGCACGCCAAGCCGCTGGTCTACGCCGCCATCGAGCGCTTCGACGGCC
AGGTAAGCGTGTTTGACGCTGGCCGCCAGCGTGGCGTGGCGCCGTGCTACCGCTGCCTGT
TCCCCGAGCCGCCGCCGCCGGAGTTCGCGCCGAACTGTTCCGAGGCCGGTGTGCTGGGCG
TGCTGCCCGGCTTGGCGGGCGTGCTGCAGGCCACCGAGGTGCTGAAGCTGCTGCTGGGCA
TCGGTGAGCCGCTGGTTGGCCGCCTGCTGCGCTTCGACGCGCTGGGCATGCGCTTCCGTG
AGACCGGCATCCGGCCGGACCCGCATTGCCCGGTGTGCGCGCCGGGCGTGCCGTTCCCGG
GATATATCGATTACGCCGCGTTCTGCCGGGGTGGGTGAACCCGGCCGGGCGTCATCCACG
CATGGCGTGGATCCACGGCGGGGAACCTGGCCGGGGATTCATCCACGCATGGCGTGGATC
TACTGTAGAGCCGAGCCCATGCTCGGCTGCTTCTGGCCTCGGCACGAAGAGCAGCCGAGC
GTGGGCTCGGCTCTACAGGTTGTGGTTGTGCCAACCAAGGTTGGCACCCACCGACGCGGA
TGCATGGTTTCGGGATGATGCTGGGGGTCACTCCCGGTATCGTTCCATCTCCAAGACAAT
CCGGCGCAACATGCGTGCTATTGCCGTCATCGGCATTGCTCTATTGTTGAACGCGATTCT
GGATCTTGGGGAAAGCACCGCATGGCGGTAGAAGCAGCGACCAGCGAGCTGGTCAAGGTC
GTCGCCCTGTTGGGCGCGGCGGTGGTGATGGTGCCTTTGTTCCGCCGGGCCGGCCTGGGC
TCGGTGCTGGGCTACTTCGCCGCTGGCCTGGCGATCGGACCGTTCGGGCTGGGCTGGTTC
TCCGACCCGCAGGCGATCCTGCATACCGCCGAGCTCGGCGTGGTGATGTTCCTGTTCGTG
ATCGGCCTGGAGATGCGGCCCTCGCACCTGTGGAGCCTGCGCAAGGAAATCTTCGGGCTG
GGCACGCTGCAGATCGTCACCTGTGCGCTGGTGCTGACCAGCATCGCCAAGCTGTTCGGG
TTGCCGTGGCAGGTGGCCTTCATCGGTGCCACCGGCTTTGTGCTCACATCCACCGCAGTG
GTGATGCAGCTGCTGGCCGAGCGCGGCGACATCGCACTGCCGTCGGGGCAGAAGATCGTT
TCGATCCTGCTGTTCGAAGACCTGCTGATCGTGCCGTTGCTGGCGCTGGTGGCCTGGATG
GGCCCCAGCGCGGGCAGCGCCGATGGTGAAGGCTCGCGCTGGCTGTCGGTGGCGATCGGC
GTCGGCGCCATCGTCGGCCTGGTGCTGGTCGGCCGCTTCCTGCTCAATCCGCTGTTCCGC
GTGCTGGCCGAATCGAAGGCGCGCGAGGTGATGACCGCCGCCGCGCTGCTGGTGGTGCTG
GGCGCGGCGCTGCTGATGCAGCTGTCCGGCCTGTCGATGGCGATGGGCGCGTTCCTCGCG
GGCGTGCTTCTGAGCGAGTCGACCTTCCGCCACCAGATCGAGGCGGACATCGAACCGTTC
CGCGGCATCCTGCTGGGCCTGTTCTTCCTCAGCGTGGGCATGGCGCTGGACCTGGGCGTG
GTGGCTGGCAACTGGCAGCTGATCCTCGGCCTGGTGCTGGCGCTGATGGTGGCCAAGGCG
CTGTGCATCTACGTGGTGGCGCGCATCATGGGTAGCGACCACGCGCAGGCGCTGGACCGC
GGCGTGCTGATGGCGCAGGGTGGCGAGTTCGCCTTCGTGCTGTTCTCCGCTGCCGCCTCA
GCCGGCGTGATCAACCTGGAGATCAATGCCAACTTCACCGCGGTGGTGGTGTTGTCGATG
GCGCTGACCCCGCTGGTGGTGCTGGTCTACAAGCGCATCGCGCCGAAGCCGACGGTGAAC
ATGGACGGCGTGGACGAGGCCGAGGGCCTGTCCGGTAGTGTGCTGCTGATCGGCTTCGGC
CGCTTCGGCCAGGTCGCCAGCCAGTCGCTGCTGGCGCGCGACGTGGACGTGACCATCATC
GACAACGACGTGGAGATGATCCAGAGCGCCGCGCGCTTCGGTTTCAAGATCTACTACGGC
GACGGTACGCGACTGGACGTGCTTCATGCCTCGGGCGCGGCCACCGCGCGTGCGATTGCG
GTGTGCGTGGACAAGGCCGAGGCCGCCGACCGCATCGTCGAACTGGTGTCGCACGAGTTC
CCGCAGGCCAAGCTGATGGTGCGCTCGTTCGACCGCGAGCATTCGCTGCGGCTGATCCAT
GCCGGTGTCGATTTCCAGATCCGCGAGACGTTTGAATCGGCGGTGTTGTTCGGCCAGGCC
GCGCTGGTGGAACTGGGTGCGGATGAAGACGACGCGGTGGAGATTGCCGAGCAGATCCGT
CGCCGCGATGCCGAGCGTTTCGAGCTGGAGATTGCCGGTGGTGGCTTGAATGCCGGCGCC
AAGATGGTGTTCGGCAATTCAGCCCAGGGCGTGCCGACGCCGACGCCGTTCACCGCGCCG
AAGCGGGCAAGCAAGACGTTGAACCCGCAGGACGTGCCGGAAGAGGGAGAATAACGTTTG
CGGGTCGGATCCCTTTCCAGCGGAAAGGGCTCTGACCCGCTACGTCGTGCTGGGGTCAGA
GCCCTTTGCCTGTGGCAAAGGGATCCGACCCCATCAGGACCCCATCCTGCGGTGGGCGAG
GGGGCCTGAATCAGGGACAATAGCGTCCCCGCCGCCCCACGCCTGCTCCCGATGACCGAT
TCCGCCCCCCAGCACCCTGCCCGCATCCTTGATGGCCGCCGCATCGCCGAGGACCTGCTC
GACAGCCTGAAGGTGCGCGTCGACGCCCGCGTGGCGGCCGGTGGCAGCCGCCCGGGCCTG
GCCGTGGTGCTGGTCGGTGGCGACCCGGCCTCGACCGTATACGTGCGCAACAAGCGCCGT
GCCGCCGAGAAGGTCGGCATCGAGGCACACGACTACGATCTGCCGGCCGGTACCACCGAG
GCCGAGCTGCTCGAGCTGATCGACCAGCTCAACGCCGATCCGAAGATCAACGGCATCCTG
ATCCAGCTACCCCTGCCGGGCATCCCCGATGCGCGCCGGCTGATCCAGCGCATCGACCCG
CGCAAGGACGTGGACGGTTTCCACCCGGAAAACGTCGGCCACCTGGCCCTGCGCGAGTTC
GGCCTGCGCCCGTGCACCCCGCGCGGCATCACTACGCTGCTGGGCCACACCGACCAGCCG
GTACGCGGCCGCAACGCCACCATCGTGGGCGTGAGCAACCATGTCGGCCGTCCGATGGGC
CTGGAGCTGCTGATTGCCGGCTGCACCGTGACCAGCTGCCACAAGTTCACCCCCAAGGAG
GTGCTGGAACAGGCCGTACGCAACGCCGACATCCTGGTGGTGGCGGTGGGCCGCCCGGGC
ATCGTGCCGGGCGAGTGGGTGAAGCCGGGCGCGGTGGTGATCGACGTCGGCATCAACCGG
TTGGACGACGGCCGCCTGGTGGGCGATGTCGGGTTTGAGGCGGCTGCCCAGCGGGCCAGC
TGGATCACCCCGGTGCCGGGTGGCGTGGGCCCGATGACCGTGGCCACGTTGATGCAGAAC
ACCCTGGAAGCGGCGGAAGCGCTGAGCTGACCTTTTGGGGTGGGGGCAACCGTTGGCCTG
CTCCTGGTAGGTGCCAACCTTGGTTGGCACACATCCATCGGGGCCATCGGCCCGTCTGGG
GTGCCGGTGCCGGACGCATCGTGCCAACCAAGGTTGGCACCTACCAAAGGCGCTCCAGGG
CGGCCCGAGTGATCCTCTTAAGGTGGGTGCCGACCGTTGGTCGGCACAATGCTGGGGCAC
AGGTGTCTGAAGGGTAGTGCGGACCAACGGTCCGCACCCACCAAAGGCAGCATGCCGCTG
GCCCGGATGGCCCCCTGAACCAATCGCCGCCGGCGCGACACTGCGTCGCATCTACCCCCT
GCCACGCGACGCGAAAACAGGGTAAAATGTCGCGCTTCCCCACATCTCGGGTATGCCGAT
GCTGCGCATCCAGGCTGAAGCACTCACTTACGACGACGTCTCGCTCGTCCCCGCCCACTC
GACCATCCTGCCCAAGGACGTCAACCTCGAAACGCGGTTGACCCGAGACCTGAAGCTCAA
GCTTCCGATCCTGTCCGCCGCGATGGACACCGTCACCGAAGCCCGCCTGGCCATCGCCAT
GGCCCAGCTCGGCGGCATGGGCATCATCCACAAGAATCTCAGCCTGGAACAGCAGGCCGC
GGAAGTGGCCAAGGTCAAGAAGTTCGAGGCCGGTGTCATCCGCGACCCGATCACCGTCGG
CCCGGAAACCACCATCCGCGACGTGCTGGCCCTGACCCAGGCGCACAACATCTCCGGCGT
GCCGGTGGTGGGCAGCGACGGCCAGCTGGCCGGCATCGTGACCCACCGCGACATGCGCTT
CGAGACCGAGCTGGACGATCCGGTCCGCCACATCATGACCAAGAAGGATCGCCTGATCAC
GGTCAAGGAAGGCGCCGCGTCCGACGAAGTGCTGCAGCTGCTGCACCGCAACCGCATCGA
GAAGGTGCTGGTGGTCAATGACTCGTTCGAACTGCGTGGCCTGATCACCGTCAAGGACAT
CCAGAAGAACACCGACTTCCCGAACGCCGCCAAGGATCTGTCGACCCGCCTGCTGGTCGG
CGCTGCCGTCGGCGTGGGTGGCGATACTGACCGCCGCGTGGAAGCGCTGGTCGCCGCCGG
CGTGGACGTGATCGTGGTCGATACCGCGCACGGCCACTCGCAGGGCGTGCTGGACCGCGT
CAGCTGGGTCAAGAAGAACTTCCCGAACGTGCAGGTCATCGGCGGCAACATCTGCACCGG
CGAAGCCGCACTGGCGCTGCTGGACAGCGGCGCGGACGCGGTGAAGGTCGGCATCGGCCC
GGGCTCGATCTGCACCACCCGCGTCGTCGCCGGCGTCGGCGTGCCGCAGGTCACCGCCAT
CGACCTGGTGGCCGAAGCGCTGCAGGACCGCATCCCGTTGATCGCCGACGGTGGCATCCG
CTACTCGGGCGACATCGGCAAGGCGCTGGCCGCCGGTGCCTCGACCATCATGGTCGGTGG
CCTGCTGGCCGGTACCGAGGAATCGCCGGGCGAGACCGAGCTGTACCAGGGCCGTTCGTA
CAAGAGCTACCGCGGCATGGGTTCGCTGGCTGCCATGGAGAAGGGGTCCAAGGACCGCTA
CTTCCAGGACGCCGCCACCGCCGACAAGCTGGTGCCGGAAGGCATCGAAGGCCGCGTGCC
GTACCGCGGCCCGGTGGGCGGCATCATCCACCAGCTGATGGGCGGCCTGCGCGCCACCAT
GGGTTACGTGGGCTGCGCCACCATCGAAGACATGCGCAGCAAGCCCAAGTTCGTGAAGAT
CAGCGGCGCCGGCCAGCGTGAGAGCCACGTCCACGACGTGACGATCACCAAAGAGCCGCC
GAACTACCGCGCCTGATGCGCTTGCGAACTGCTCTTGCGATTACGGGCAGCCTGCTGATG
GCAGGCTGTTCGTTGTCCGAACCGCCGCCGCGCTCCGGGTCTCCGGGCGCGGCGGTTTCG
CAATTGCAGCACGTGCAGGCGTGCCAGAACGCGTTCTCGCTGCCGAAGGGTTGGCAGGTG
CAGGCCGCCGGCGAGCAGCGCTGGCTGCTGAAGGGCACCGGCGAGCGCCCGCTGCAGGTC
ACGCTGCAGTGCATTACCGAGCTGTGGGCTGGCCCGGAAGATCCGGTGACCGATTCGGTG
CTGGGGCCGTTGGAGCCGAAGCGGATGAGCGCCGCGATGGCCGATTGGGGTACTGCGAAA
GCATCTGGCTACCCGATGCGCGCCTTTCAACGGCGCATCGTACCCGGCACCGAAGTGCAG
GAAATCGCCGAGCTGCCGCGCGCTGACCGGGCCAACCCCAACGCACCGCATGGCCTGCTG
ATGCTGCGCTGGGATGAGGAAGACCCCTCACATATTCAACAACGCGAGGCGTTCATCGCC
ACGCTGACGCAGAGCCTTGAAGCGCCAGGCGCTGCGAAAAACACCACTGGAACGGCACCA
TGACCAATATCCATAACGACAAGATCCTCATCCTCGATTTCGGCGCGCAGTACACGCAGC
TGATCGCCCGCCGCATCCGCGAGCTGGGCGTCTACTGCGAAATCTGGGCGTGGGACCACA
ACCCGGCCGAGATCGCTGCGTTCGGCGCCAAGGGCATCATCCTGTCCGGTGGCCCGGAAT
CGACCACGCTGCCGGGTGCGCCGGTCGCGCCGCAGGAAGTGTTCGACAGCGGCCTGCCGA
TCTTCGGCATCTGCTACGGCATGCAGACCCTGGCCGCGCAGCTGGGCGGTGCCACCGAAG
CGGCTGACCAGCGCGAGTTCGGCCACGCCGAAGTGAACGTGATCAACCCGGATGCACTGT
TCAAGGGCCTGAGCGACCACGGCGGCGAGCCGAAGCTGAATGTCTGGATGAGCCACGGCG
ACCACGTCTCTGTTGCGCCGCCGGGCTTCACCATCACCGCCACCACCGACCGCATTCCGG
TGGCCGCCATGGCCAACGAAGAAAAGCGCTGGTACGGCGTGCAGTTCCACCCGGAAGTGA
CCCACACCCTGCAGGGCCAGGCGCTGCTGCGCCGCTTCGTGGTGGACGTGTGCGGCTGCC
AGACCCTGTGGACCGCCGCCAACATCATCGACGACCAGATCGCCCGCGTGCGCGAACAGG
TGGGCGATGACGAAGTGATCCTGGGCCTGTCCGGCGGCGTCGATTCGTCCGTGGTGGCTG
CGCTGCTGCACAAGGCCATCGGCGAGAAGCTGACCTGCGTGTTCGTGGATACCGGCCTGC
TGCGCTGGCAGGAAGGCGACCAGGTGATGGCGATGTTCGCCGAGCACATGGGCGTAAAGG
TGGTGCGCGTGAACGCCGCCGACCGTTACTTCGCCGCGCTGGAAGGCGTGAGCGACCCGG
AAGCCAAGCGCAAGATCATCGGCAACCTGTTCGTTGAGATCTTCGACGAAGAATCGAACA
AGTTGAAGAACGCCAAGTGGCTGGCGCAGGGCACCATCTACCCGGACGTGATCGAGTCGG
CCGGCAGCAAGACCGGCAAGGCGCATGTGATCAAGAGCCACCACAACGTGGGCGGCCTGC
CGGAGCACATGAAGCTGGGCCTGGTGGAGCCGCTGCGCGAGCTGTTCAAGGACGAAGTGC
GCCGCCTGGGCGTCGAGCTGGGCCTGCCGCGGACCATGGTCTACCGCCATCCGTTCCCGG
GCCCGGGCCTGGGCGTGCGTATCCTGGGTGAAGTGAAGCGCGAATACGCCGAGCTGCTGG
CCAAGGCCGATGCCATCTTCATTGATGAGCTGCGCAAGGCGGACCTGTACGACAAGACCA
GCCAGGCGTTTGCCGTGTTCCTGCCGGTGAAGTCGGTGGGCGTGGTGGGTGATGCGCGGG
CTTATGAGTGGGTGATTGCGTTGCGGGCGGTCGAAACCATCGACTTCATGACCGCGCATT
GGGCGCATCTGCCGTATGAGTTCCTGGGGACGGTGAGCAATCGGATCATCAATGAGTTGC
GGGGGGTGTCGAGGGTGGTTTATGACATCTCGGGGAAGCCGCCGGCTACTATTGAGTGGG
AGTGAATTGAAAGAACGAGGGCGCCGAGAGGCGCCCTTGTTGTATGTGAGTACTGTGCAC
CGCTCAACTCTGCAGGCCACTGTGTGCGAACAGTTGGATCCTATGTTTCAATGCGATTGT
TAGGGTGGAACGGTTCGCTTCCATCCCGGTTCGGTAAGATGCACGGCATCTGTTTCGCTT
GCATAATTTTAGGTAAATCATGATTAGTCCGACGCTCAACGATCTGGATGACCAGAATCA
GTTCGAACAGGAGGAGGCTGTTGATGGGGGCTCCGACGGTGCTCTGGCGCGACCGTACGA
TCCCACTCAGATTCGCGTCGAACCTAAGATGTTCTCACTACGAAACATCCTTGACATGAT
CGATGAGGGGGAGATTGATCTTGCTCCCGATTTCCAGCGCCTAAAAGTTTGGTCACCGCG
ACAAAAATCACGGCTTATCGAATCTGTTCTTTTGCGGATTCCGTTGCCGGCTTTCTACTT
TGCTGCCGATAACGAGGGGCGGCTGCAGGTTGTGGATGGAGTGCAGCGCCTTTCAACTAT
TCACGACTTTGTTCGAGGGAATAAGGGTTTCGCGCTGGTGGACCTCGAATATCTTTCTGA
TGAAGTGGGCGGGAGAAAGTTCGATAATTTGAGGAGTACACTTTGGGCTAAGCGAATAAA
TGGCACGCAGATTGTTGTTAACGTCATTGATCCGCAGACGCCAACTCCTGTCAAGTTTGA
CATTTTTAAGAGAATTAATACTGGCGGTACTCCTCTGAATTCTCAAGAGATTCGCCACTG
TATGAGTAAGGCGCCATCGCGCGAGCTGCTCCGGGAGTTGACCGCAACGCAGGAGTTTAG
TTGTGCCACGGGAAATAGTCTCGCAACTAATGTTCGGATGGCGGACAGAGAGGTTGCACT
CCGAGTTCTTGCATTCTCCATGTTTGGTCTCGACAAATATTATCAGTGCGAGGGGCTGGA
TCAGTTTTTGAATGATGCAACTCAGCTTATTGATAACAATCTGAGTGCTTCGCAGATTAG
ACAGTATTCATATCATTTCACGCGTGCGATGCGTGTTGCCTACGACATATTTGGAGAATA
TTCGTTTCGCAAGTGGCCCTATGAGCATGATCGAAGAATGCCGATTAATAGAGCGATCTT
TGAGGCGGTGGGGACTACTCTTCTCATAACACCTGAAGAGCGCTTGAGGCCACATTCTGA
GATAAGAAACGAGTACAGAGTGCTGTGCTCTGAGGACCATGATTTCATTTCATCTGTAAC
TCAGTCTACTGCCTCGGCCGGTAGCGTAGCACTCAGGTTCTATAAAATTGGAAAGGTGTT
TGTGGCATGATCAGAGATCTGCGCATTCAGGGATTTAAGTGTTTCAGTGATTTGAGTTTG
CGGCTTGCTCCAATGACTGCGTTATGTGGCCCGAACGCTGGTGGGAAAAGTACAATTCTT
CAGGCTATTCTGCTGCATCACTGTGGTATGGCAAAATCAACCATACCTGTGAATGGTCCT
TTTGGCCTTCAGTTCGGGGATGCTGACTCTCTCTTCAATAGAGATTTGCATGGTGATTTG
GAGGGTAAGTTCACCATCAGTATTCAGCCGGGCGCAGTTGTCGAATTTTCTAGCAGTACG
TCTGCCCGCGTTCTAGACGTAAATTCCACTCGCACATCCGATAGCCAGAGTTCGATGATC
TATCTCGCGGCGGAGAGATTCGGACCGAGGTTGGTTCAACCAGAATTCTCAGGCCAAGGA
GTGGGCGAATTTGATGTCGGATTCGCTGGTCAGTACACGGCGGAGGTACTCGGTTCACAT
GAGCGAGATCGCATGAGAGAAGAGTTGATCCCTAGTGCTGATTCCGTGCCGGGACTTCTT
CTGCCTCTGGTTGAGTACTACATGAGTCAGATTTTTGGGCCGATTGAGGTCCAGGTTCGT
GCGAATGGAAATGCACCGCCGTCAATGTATTTCAAGCGTCCAGGTGTGCAAGAGGACTGG
GTTCTTTCTACGCACACTGGCTTTGGAATTACGTACGCGCTGCCTGTTGTCGTTGCGGGG
CTGACGGCTGAGGTTGGCTCAACGTTCATTATCGATAGCCCTGAAGCTCACTTGCATCCC
TCTGCACAAACGGCAATTTCGAGATTTTTATCAATGCTTGCCGCGACTGGTGTAAATGTT
TTGATTGAGACACATAGTGATTATATCGTTGATGGAATCAGGATCGCGGTTACATCAAAA
GAATCGAATGGACTGTGCAAGGAAGACTGTCTTCTTGTCGCGATCAACTCTGAAGGTGAT
GGTTCTAGTTCCATTGCGGAGCTAACCATAGGTGATGACGGTCGGCCGTCGGACTGGCCG
CGTGGGTTCTTTGATCAACACATCGCGAATATGCGATCCCTCCATATCAATACTAGTTCG
TCTCGTAAGGAGTGATCGTGGGATCTCTTCTCGTTGATCTCGAATATTTCAAAGGGGCGA
CGTGTTCTGAAACATCTCCCAGAATATTTGACCGAATTTCTCGAATACTGACTAAAGCTG
TTAATGATGGATTTGCAGTACATACACCGGGCAGCCTATACAACATGCTTTGTGGAGAGA
CGCCCCTGTGGAGTGTTCTTTTCGAGCGTGCGGCTGAGTTCGGACTTGATATGGGTGACG
TTTCCGGGCTGTTGACTTTGATTGATAGATGCTTGGTGTGCGACGCCGGTTTAGAATTGG
AATACTCTGTGAGAAATCCGGATGCGCCGTCTTCATCTAGTGCGTATGGGGGCGCGTATA
GAATGGATTCCCGCTTGGCCTGTGGAGTTCTGGCTGCCCCCATGCACTCAGGTGGAATTA
TAGAGATAGAGTATAGGGGCTCGGATCCCAGAAGCTCGTTCCTGGTCTGCGAAGAGCGTG
ACTTGCTGGGTCTTTATAGATTTCATTTGGCGAGAAATATAAGCTGCGCAAGGGTTTTTA
CAGAATTTTCGGCTCTTGCTTTTCCGGATATATTGTTCGCGCCGTCTGTCAGTCCTGCTG
ACTTGGGCGTTGACTTACATGAGTCAGGCGGAAAGGTTGTTGCGCATCTCTCATTTTTGA
ATGATGACTATATTGATGTGTGTGGAGAGTGTGCTTGGGATCTTCCGCGAGTTCAGGCTG
CGGCGCGCGCGAGGGGGGTAGACCTCAGCGATGAGAGTTCGAATACTAAGGCGGACTATA
GGAAGATGCGCCAGCGCAACGTGTCAGTTGTAATGGATGGGCATGCTAGATTGGTCTCAT
GCACGCTGCATACTAAATTGAGTGGGCAATGCGGTCGGATTCACTACTCAGTAGAGAAGG
TTGGCGCAGATGAACGCCAACTGGTGGTCGGAATCATGCATGCACATCTCCCGATCTAGA
TGCTATCTGGAATGTTTGGCTGCACGGGCTAACGGCAGCCTAAAACTGGCTCTTCACCCA
ACTCCGGGGAAGGTAGGCGACGCGCTTGATGACCTTGATCTTGTTGTTGAACCCTTCGAC
CAGATTCGTTCCGAGGGGCCATCGGCAATGAGTCAAAATGCCTGGTGGATAGGTCTGTAG
GACGACGGGCAAATGTTCGTAGGGGCTCCAGGTAGCTACGCAATGCGCGCTGCCGCCAGT
TATTCCACGCTTTTGCTGCCCAAGCATAGCTACGGTAGCGATGGCCCTCGGGGATCGCGT
ATTCGCCCATTGAATGAATACGGACCCCGGAGAGATTCACCGGCCCGAGCGTCTGCTGCA
TGTGGCTTAATTGGAGAATTCAAGCGATCTAGGAATGCGACATGCGAAACGAACTCCGTC
TCGAAGCGTGTATAAGAGTCTTTTGAGTTTTACTCGTATCAGGTCCGCGCGTCCGCCGAG
TGATCCCTCTGCATCTTTGAGGACTTGGCGCGCCTCAACGGCTTCGCATAATCGAAGTAC
TCCCGCGGGTCTTTACGGCCATCCTTCTTGGAAGCCGCCGTAAGCTTCGCCCACCCCTTT
ACAATCCGCTCGTCGCTGGATGTCAGTGGCGCACGGGCCCACTCGCGTTTCAAGATGCCC
TTGAGCACTTCACCGTGCAATTTCGTAAACGCGGGCGGGACGGCCTCGCCGATCATCTCG
CGCACATTGGTGTGGCCGAGCTTCTTGAGCGCGTCGCCCCACTTGAAATCAATCGGGAAC
GTTTGGAGTAGCGAGCACTCCAGTGGGCTAAGTAAACGATTCTGCGTGGGATGAATCGTG
TAGTCGCTGCCGATGTGACCACTAGCAGTCGTCACTGTGGCTGCAGGCCGGTCAGCGTGC
ATCCGGCGATAGCTGCTCTTGAATCCCTTGACCAATCGATAGCCGCCACCGTCTTCTCGC
ACGATCGGTCGGGGTAACGGTTCAGCACATTTCGGGCAAGTTACTGATTCGGGAAGCACC
TTTACTGGTCCGCAACGACGACAAGCGTCATTGTCCCATGCGCTGCGGCCTGATCCGCTG
GGAATGGCCGCAACCATGGAGTAGATTCGTTCATCCCAAACCGGTACCGAATGGAAACCT
GCGTACTCCTCAGCGTGAGCGGTCTCGGGCGTGGCTGCGTCCAAGTATGGCAACGCGAAG
GACGCGAGCGCTTCTATCAGCGACACTGGCTTGGCGCTGCCCACATCTGGTGCATGCGTT
GCGCGCGGGAACGGCGTCCGACCCATGTGGAGCAATTGCCTGAGTCCAGGTAGGTCCTTG
CGCACGAAAGTGAGGAATGCTCTGTTGCGCGACTGGGGAACGCCGAAGTCGCAGAGGTCA
GCGATTAATGGGAATGCCACGTAGTCTTCGGCAAGTGAAGTGATGAGGTAGTTCGCGGCT
GAGACCGGCTTCTTGTCCTTGGGGTGATGCACTTTCCGCGTGAAGAATGCGGGAACATTC
TCAACCACGATGAGGGAGGGCATCAGTTTCAGTGCAACGCGGGCAATTACAGTCACCAAG
AGATTTCGCTCGTCCCTGGAGCCTGCCTCTGCATCATCATGACTGCCTTTCCCGGAGCGC
GCGGAGCTCATGCCTTGGCATGGTGGGCAAGCACACAGAAGGGCGGGGCGAGCTTGCCCT
GCGCGAGAGCGGTACTTTTTGATCACGGTCTGCCATGTATTGCGCAGATCACCAGGCACA
CCCTCTGCTCCCGGATGATTGAGTAGACAGACTTCCAAACGTCGAGGGTCCAACTCGGCC
ATCACATCAAAGCGAAAGCCAGCCTCGCGGTAGCCGACATCTCCGGCGCCGCAGTTGGAA
AAAAGACTTACGGCGCGCAGCCTGCTCATGCCATCTTTCCTTCTCGGCTCTCGGCACCCA
GATCATGCACATCAAGGAATTGCTCGTGAACTTTTTTTGCACGGGTCAGGAAGTCGCGCC
ATGACATGCGCTTCAGTTGGCCAGAATCTACGAATCTGCTGAACGCATGCTTGTTGGAAC
TCTTCTTCAGCTTCTCGCCATCTGCGACGAGGTCGATGCGCCAAGCTCTGTAAAACTCAA
CCACGGTCTCTTGATTCTCTTTGAAAAATAAGTCAAAAGCATCGACATAATTGATCAGGC
GATCAAAGTCTGTGTCGTCGAAGGCATGTCCAGCTTTCTTGATTTCCACGATGTGCAGGA
GCCCATCGATGCTGACCAGAGTGAAATCGGGCCGCTTGGCCTCTTTGTCGATGGCCAGCA
CGACATCAGTGCCGTGCGTCATCTTCCAGAATTTCTCGAATGCATGCTTGAAGTTCTTCA
AGCTTTGGTTTTTGGTGATGACGGTCCAAGACGGTTCGATAAGCCATGGCGCTTGCGCAA
TCAGGGCCTGAAACTGGTTCTCGTCCATCGATACGTCAATGATTTGCTGAAGGTCTTTGA
TTACCCTCACGCGTTGCGCCGCGATCTGAGCGTAAGAAGCCAGTTCTGCGATTTGTGCCT
TGCTGAAGATATCGAGCATTTGGTCGATCGAGGCTTCACCCTTGGTCACTTGATTGGTGA
ATTCGTGGAACGCTTCCATCAACGCTTGGTGTGGGGCCACCGATAGGATGATTTGCGAGA
GATCTTCGACGTAGACGTCATCGCTCAACTCATCTTCTGCCGCAAAGCCACCAAATTTCT
TGGCCAAGTCGATTGCAACTCTGGCAACCTGCTTGTCGCCAAACCTCTGCCGTGCGCGTT
GCTCGATGCCAGACTTCCGCAGGAATTCATCGCGAACCCGCACGCGACGCGGCTCGCGTG
AAATGCGAGCGATTTCCTTGATGAGCTCCGCTCCCCAGCGCCGGAGTAACTCACCGTAGT
CGGAAGACCAGAGGATATCTTGACGGTCTGTCCTCACGAGGTCGTCGCCGTTATCAAGGT
CCAGCCACTCTGCCTCAACATGACCCACCAAATAGGAGCGCATCGCGAATTCGCCAGTGA
AGCCGGCTGGCTGGTTAAAGTCTCGCGTGACGCCTGCGATCTTGCCGCGGGCATAGATGC
GGACGCCCATCATCTCTTCGTTCTTGTAGGCTTCCTTTGCCATCCCGAGCCACCCGGAAA
CAGGCAGCGCCGTGTCATCGTCGGTCATGACAGGTCGACTGGCCAAATCAATCCTTGATC
CGGGTAACAACGGAATGTCAAGCGGGTTGACCTTGATAGGAGCGGCACCAGGCGTGGCCA
CATCGACAATCATGATCTTGAAATCTGGCTTCGCGAATGTGAACCGTACCGCTAGTTGTC
GCAAGAATGTTTCTTGGTCTGGAACGCGCTTGGCCAAGAAGGATGTCAACCTAATACGAG
TCCCGGACTTCTTACTCCAGAGACGGTCCTCACTGCCGACAACAAGTGGTACAGCCTCGT
CATCATCGGTGACGATCTTGTCGAAATCCATGAAGAAGTTCGTGATGGCATAGCCGTCCT
CGGTTTTTGGACCGCCGGCCGACCATACCTCGATGCGACGACAGATGCCGAAAGGTGCAA
GCTTCCCGATGCCTTTACGGCCCATGACTGGCCGCTTCTTCTCGCGTGACCTGCTGCCAT
CTTGGTCCTTGCGGGTGCGGCGATCAGCGCCAACGCGCAAATAGAAGCCGATTGCCTCCT
CTGGCGTCATGCCGTGACCGTCGTCTTCGACTTCGATCTCGAACCCAAGGTCGTTCAACT
TGCCCCCAGCCTGAGACGCCAACTGGCGGTTCAGGGGAAGGCGAACGGTGACCGTTTCGG
CATCCGCGTCATAGCCGTTGGCGATCAGTTCAGCGACCACGGCGCTGGCTTTGTCGTATA
GCTTGACGCCGAGCTTATCGACTGTCAGTCGAGAGATGCGCAGCTCATATGGTGCATGTC
CGGGCGAGATTGGTTCTGCGGCAGGGGTTTGCTGACCTGACTCGCTGCCGACGGCCGCAG
CTGCCTGGCGAGAAGGTTTGGCCATACGCAATCTCCGGTTTGGGGCGGCTTGGTCCGTGC
CGCATATCCTAATGCTGCTGCCTATGTGCCTGCACAGGCCGGGCGATATTGTCGCATCAT
CCTCGCATGGACGCGATGATGTCCAGCGGGGCAACGACGGCTATCGGCAGACTCCGATAG
GCCGGGCCAGTTCATTGGCTAGGAGGCATCACCTCGACGCACGACATCGACGCACAGCTA
ACCGAAGCGCTAGCATTCTGCGGCGCTCGATGCTCTCAAAGGCTCGGTAGCAGGCGCCGG
TACGGTCACGATCCTGACCACTGTAATCGGGCTCGGAGTCTATCGTAGCAGTCCTGTGAG
CTTATTGACGGTACCGACAGTCACTCCGGCCTAATCTCCCGACAAGCCCACTCAGCCAAC
CCCCGGCAAGCCAGAAATAGCCCATCCACAACCCCCTCATCCAGATGCCGCTCCGGCTCC
GCAGCGACCCGGCAGCGGTCCGCCGCATGCAGCAGCTCCAGCGCCGTCAGCAGCCCCACC
AATGCCCGCTCGGTCCGCGCCAGGCTCACACGTCGGCCGGGTGACACGTCGGTTTCCGGC
CAGGGGTGCCCATCTGCACCCTCGCAGCCGCGCATGCGCTTGAGGATGCCGAGGAGGTAG
TTCAGGTCGGGCAGGGGAGTGCCGTCGTTGATGGGTTCAACAACGGTGTACGAAGAGAAG
GTGTCGGATTCGTTCATGGCGTCGGCTTCCGTGGCTGTGCTTAACAGCGCCACCGCGAAG
AGGTGGCGGACGATGCGTGGCTGCAAACCGGGATGAAATAGCACCATAGACCGGTGGGCC
CGAGGGCCCCCACGCACCGCCCGCCAGAAAGGCCGACGGATTGCCCGCCGGCACCGGTTA
AGGACGGTGCCGACGGGCAAGCGCAAACTACAGGTGCATCTCTCATCACGGGTTTGCAGA
CCCGCTGCCACCCTTTTTCGATGGCGCGCCATGGTGTTTACGCAGCCGCTCCGAATGCCA
ATAGAAATTCGCGAAGGAATCGTTGAATCCGAGAGCGAAGAACTATTGTTGCACGCACCA
TTCGTGCAGCACGCGACGCCAGCAGGCGCATTCGCGCAGATGCTCTGTCGATTGCGAATC
ACGGTGGCGCAATCGCCCATGCCGCCAGCGAATAGCGCGACAGCCTTCTTTGCAACAGTT
CTTAGTTCGCCTCGCCAAGCAACGGCACGCGATCAGCCGCACATCCCGAAAAGCGGTTCA
AACCCGACACCGCCAACGAACCTCGCACCCTCAACCAGCGCCATCCTCAGCCGCGTTCCC
CACCAGCAACTCAATCATCGCCCGCGCCGCCGCCGACTGCCGCCGATGCGGCGCATAGAT
CACCGAGAACGGCCTCGACCGCCCCCGCAGCTGCGGCAGCACTTCCACCAGCTGCCCGCG
CTGCAGTCGCTCGCGCACGATGAACTCATAGCTCTGGCAGATGCCAATACCCTGTTCGGC
TAGCGACACCACGCCCAGCACATCGTCGGAGGTCTCGATGGACGAACGCGGCAGCCAGTC
CACGTCGCGCCCGTCGTCGCGGAACGCCCACGGCGCCAACCGCCCCGTGCGCGGCATCAC
AAAGGGCAGGCACAGGTGCTGCTGCAGGTCGTCCAGCGTCTGCGGCGTACCCCGACGCTG
CAGGTAGTCCGGCGAAGCCACGAGCAGCAGCGGCGCATCTTCCAGCTTTCGCCCCACGAG
CCCGCTGTCCGGCAGCTGGCCCAGGCGGATGGCCAGGTCGAAGCCTTCGGCCACCAGGTC
CACGTTGCGGTTGGTGATGTTCAGTTCCACCTGCACCTGCGGGTACTGCTGCGCAAAGCG
CGCCAGCACGGGCGGCAGCCGGTAGTGGCCATAGGTGGTCGGCACGCTCAGGCGCACGCG
GCCGGCCAGCGCACCGTCCTGGGCCAGTACGTCGCGCTCGGCGTCGTCCAGCAGGCCGAA
GGCGGTGCGCACCTGTTCCAGATAGAGCCGCCCGGCGTCGGTCAGGCCCACGCGGCGGGT
GGTCCGCTGCAGTAGCTGCCGGCCCAGCCGCGCTTCCAGGCGGGTGACCGCACGGCTCAG
CACTGAAGGTGTGGTGGACAGCGCCACCGCGCCCGCCGTGAACGAGCCGTGCTCGACCAC
CGCCAGGAACACCTCCACATCGCCCAAGTAGTCGAACTTGCGGCTCATTTGGCTCTCCGG
GGAACAGATGTTTTGCGACGGGGCCAATTTATCGCCGCTGGGGCGATGAATAAAGTGGCG
CCATTCCCCGATAGGAGCTCTCCATGAACCTGATGACCCGGCTGGCCGCAGCGCTGGCCC
TGACCCTGGCCGCCAGCGGCGTACATGCCGCCAACGTGCTGGTGGTGCTGTCCGACGAAA
ACCACCTGGACCTGAAGGACGGCAAGGTGCTGTCCACCGGCTTCTATCTCAACGAGCTGA
TGCAGCCGGTCAAGCTGCTGCTGGACGCGGGCCACGAGGTGACCTTCGCCACGCCGCACG
GGCGGGCGCCAACGGTGGACGCGTCCTCGGTGACGCCGGCGTACTTCGGCAACGATGCCG
CGCAGCTGACGCTGCACAAGGACCTGCTCGAGAAACTGGCGCTGACCTCGCCGACCGCCT
CGCCGGTGGTCAGCCTGGCGCGTGTCGAGCAGCAGGGCTACGCGCGCTTCGATGCGGTCT
ACATTCCCGGTGGCCACGCGCCGATGCAGGACCTGCTGAAGAGCCCGGCGCTGGGCCGGC
TGCTGGCCGACTTCCACCAGCGCAACAAGACCACCGCGCTGGTCTGCCACGGGCCGATCG
CGCTGCTGTCCACGCTGCCGGATGCGGCGGGTTTCGTGGCGAAGCTGGAAGCGGGTACGA
CGCCGGCTACGCCGAAGTGGATCTACCGCGGCTACCAGATGACGGTGATCAGCAACCAGG
AAGAGGAGCAGGCCAAGCCGCTGCTGGGCGGCGGTGAGATGAAGTTCTACCCGCAGACTG
CATTGCAGCGGGCGGGTGCGAAGTTCAGCAGCAACACCACGCCGTGGACCGGGCATGTGG
TGGTGGACCGCGAGCTGATTACCGGGCAGAACCCGGCGTCGGCACTGGAGGTGGGGCAGC
GGTTGGTGGAGCGGTTGAAGTAAGGCGGTTTCTGCATCGCATGCGGTGCCGTGGCACCAT
GATGGGCTGGCCTCGCCCTTCCGGGCGGGGCCGTTTTCCCAGGGAAGCCCTCGAACACGA
CATGCGAACGTCTTTTTTCATTCTCTCCGCCCTGTGCCTTGGCTTGCTGTCCGGCTGTGC
CAGTGGCCCGGAGGAGCACGCCTCAAGCCGCGAGATCACCAGTGCGTTCGTGGCCGACGA
CGGCCAGCTGTACCTGTTGCCGCACTATGACGAGCCGATGCGCTTCAATGCCGCGCCGTT
CCGCGAGTACCGCGCGCTGATGGACAGCCCGCTGCGCGAGGCGGTGGCCTGCGCGCAGAT
GTACTTCCATGAAGACTGGCGCGACCCGGCGAACAAGGCCAAGGTGCACGGCAGCTATGC
GCTGCTGCTGCGGCCGGAGCAGGTGACGGCGCAACAGGCCGCGCAGTTCAAGCTGGAGCG
GATTGAGGTCGCCCCGCGTGAGGCCAAGGCCGTGGAGGAGCGGGCGCGCTACTACCTGCC
GATGGACCGGACCCGTTACGCGCTGGCGTTTGATCGCGCCTGCAATCTTTCAAGGAAGGG
CGGCAGCTATTACAGCGCGCTGTTCGAGGGCGACGGCGAACGGGTGCAGTTGTCGGATGC
TGCGGTGCTGGCGGAGAAAGGGAAGCTTGCACAGCCGATCAATGCGCGGGCGCAGCGGAT
CCTGCCGGAGAGGGAGGACAAGCCGGGTGCGGGTTCGGCGGCGGGCAAGGTGCTGGGGGC
CGCGTTGATCCCTGTGGCGGTGCCGGTGTTTGTGTTGAGCCTGCCGTTCCTGGGGCCGGA
TCATTGGAAGTGATGAGGCGTTGAGGCGAGAGCCAGCCGTGTGGCGTGGACCTACCGGGG
ATGGCCGTCAGGTGGAGCGCTTAGGCCTCCACCTCAACCGACTGTTCTGCGGCTGCCTGT
CGCTGCAGCCGGGCCCTGAAGTAGGCGGCAACCTGCGGGTCGGTTGCGTAGACGTAGCAG
CCCTTCATCCCTCGGGTCATCAAGGTGCGGTAGGTGTTCCTGATGATGGTGTCTGCAAGC
TCGGCGGCATGGGCGGGATGGGACTTTGACAGCTTTACGAACCCCTTCATGGTCTTGTCG
TGCCGGTCCCGCGCGCGAGGTACGGTCTTGAGCTCGCCGTCTTCCACGACCAGGTCCGGC
CCGATGATCACCCCAATGTAGTCGACTTCCAGCCCTTGGCAGGTATGGATGCAGCCGACT
TGGTCAATCGAGTCTGCGGAGACGATCCAGAGGCTTCCGTCCTTGTCCAGGTTCCATTGC
CGCCGGTAATTGCCGATGACAATGTCCATCTCCTTGCTGTTCTTCTTGCTGTTCCAGGGC
CAGCAGTAACCTGCCACTACGCGTGCGCGGTTGCCGGTGTTCTTTGATTCAATGGCAGCA
TGCAGCGCGGTCGGGTCGTCGAATATTTGGAAGTCGTAATTGATCCCGTCCAGTGTAGGG
TTCGCGGTTGGGCGGATCTGCAGCACGTCATCCAGCCATGCCAGGTAGCCGTCCGAGCCC
GCGCAGCGGAACTGCGATGACAGGGCGTACTCTTCCACGGTAGCGCCGCGGGCAATCGCA
AATTCCCGGATGGCTTCCTTGGTGCCGATATCCTTGAGCGTGACTCGTTGATCCTCATCA
ATGAAGAACACGCTGCACAGGGCAGCGTTGATCAGCTCCATGATCTGGTTCTTGCCCTCG
TTTCCGTAGAATCCGCCTTGCTCGGTAAGCCGGTGTGCTTCGTCGACAATCAGCGCGTCG
AATTCGTTCTCAGGGGAATCAATGAACGCCCCGGAACCGCCAAAGAAATGGTGCAGGCGC
GCACTGTCCTTCGATTTTCCAAGCGCATTGCTGTAGACCGCACGCGGTGCAGCATTCTTC
GAGACGTACTTTACGTTCAGGCCATCGCGTAGCGTGGCCAGAAGATTCACAGCGACGACT
GATTTGCCCGTACCTGGGCCGCCTTCAACGATGACGACACGGGGTTTCCTGTCTGCGTGG
GCCTGAGCACACGCTGCCTTGGCTGCTTCGAATACATGCTTCTGCTCGTCCAGCAAGGTG
AACGCGCTATTTCCCGACAGCAGCCGATACACTTCGTCGGCGAGTGCCTTGGAGGGTCGA
ATGCGCCCGCTGTCCAGTTCGGCCAACACAGGCAGGCCGTTACCCTTGCTGGTGTACTGG
CTAATGAAAGTGCGCAGATCCTCGAGGTCAGATGAGCCTTTTAGAAAGAGCGGCGCACGC
TGGATATAGGGCTGGTAGTGCGGCGAGTCGATTACGCTGTCCCGCACATAGTTGTGCAGA
TAGGCACAGGGGTGAAGCTGGAGCCTGCCTTCATAGACAGCTTCGTTGAAGCCTTCCAGG
AAGGCAGCATAGGACCACGCCTGATAACTGGGGTGGACGCGCATGTCTCCCGGGCGCAGC
TCGATCATGGCGTCGCGTGCGGAAGGCTTGATCGCCGACCATTGCTTGAGTTCTACGATG
ATGACGTGAGGCGACTCATCTGCGGCGTGACCGGTCAGGACAACATCGATGCGCTTTCGC
GATTTCGGAAGAATGAACTCCACCGCCACGCCGATGTCCCCAGGAATGGAGGGGTGGTTC
AGCGCGCGAGCGACGTATCCCAGTGAGGAACGCCAGGAATTGACCTCAGAATCGCTGACC
TTGGTGCTCGTCGCTGCCTTGTAGCTGGCGAGGATGACTTCTTCGATCTCCTCATTGTTG
CAGTGGCGAAGGAAGGCGTCCTTGTCCGCTTGATAGACGATCATGGCTGCGCCAGCTTGT
TGTACTTGGTGCTGACGCCACGCGAGAGATCGACCGGGTACTTGGCGGCATTCATGACCA
GCTTGCTGCTGACGGCTTCATTCAGATCGATGCCGAGCACGTCCGACAGCCGGATGAGGT
ACAGGGCTACATCGGCGATCTCATCGCGCACGGCCTTGGCGGTGGCTTCTGAGGACGCTG
CCTTGAAGGAGTCGGCCTCGGTCATCCACTGGAATATTTCGTTCAACTCTCCGACTTCAC
CAGAGAGGGCCATGACAAGGTTCTTGGGGGAGTGGAACTGCGCCCAATCGCGGGCTTCGG
CGAATTCCTTGAGCGCTTGGGCAGCGCCCTGAACCTCGACAAGAGGGTGTTCCATGGCAT
GGCCTTATACGACACGATATGGCCAATTCTACCCATCCCGGCGGGGCGTAGGCGACATTT
CACGCTGTGGCATCGGGAGAAGCGACGGGGATCTGGAGCAGATCTGGTGAGTCAAGGGTT
GCGTTGCAACAGCGTCAGTAGGGCCGACGACAGTAGATACAATGGCTTTCTGCACCCGAT
GAAGCCCATCATCGTTGAAAGTAGTGGGGCGATAAGGCGATAGCATCCACGCATGGTGTG
GATCTATTAGCCCCGGCGAGCGGGTCGTCGCCCATGTTGAACGTTCATCCAGGAGATCTG
TGTGCCCGGCGCACTGGAATCTGTTTTGAAGGCTGTTGCCCTCGTTGTCCTCGCGGCACT
TCCGTTGGTGATCCTCTGGTTCATTCTTCGGCGAATGTCAGCGACCGCACGTTCTGCATT
GGGATCAGGGCTGCTTTTGACTCCCCCTCGCCGGATTTCTGGTAAGTCCATGACCCTGGT
GATGGTGGATGGAAAAGAGGATCGGGAGCACTACTTCTTTGATGCGGAGTCCTTCTACCT
GCGGCGTGGCCCGGTGCCTATGGCGGTTCCGCTCTCGGAGATCACCTCAGTCACGCGAAC
GTCCGATGTCATCTACGGACGTTATGTCTGGCAGGTGTGCTTCAGTAAAGCATCGGGCCG
AAAGTGCGTGACGTTCACCAACAACCTGACGCTGTTCAATCGCGATTTCCTGCTCTTCCT
GGAGGCGGTGCGCAAGGCCAATCCGTTGGCGACCGTTGAGCGAGCGGGTCTGTTCTTCTG
ATTGTACAGCGACATCAGCGGCGCTGATTGGTGAACAGAGGGGGCGGGAGGGCGGGTTGT
CGCCCACTCAACCCATGGCGGCTGCGCAGATCTGAATATCATGTTGAATGCGTTGATCTT
CGAGATACTGCTCAAGTTGGTTGGCGATGGCGCGCACCTGCTGATAGATGGCTTGATCGG
GATGGGCGGGCTGGGTGGCTGGATGTGATCGTCCACCAAGTGCAGTTTCGCCAAAGCTGA
ACAAGTTCAAATCCCTTCGCGCGTGCCTACGTGAAAGGCGACTAGCTCTCTGTCCCTGTG
AGAATTCTTCATGGTCGGACCAAGGCGATATCGGTGTAGTCTCTTGGACAGCAATGGACT
AGGCCCTCAGCGATCTGGCTTAGACGGCGCTGAACCAAGACATCTCCGCACCGCTCTCCC
GGGATTTGGAGGCTCGGCGTCACCAGCGAGAAGAAGGCACGTACTGAGTCTTCTGGATCA
CGGGATCGCCTTGGCGGATCAACTGACCAGTCCAGCCCGGATATCACTTCGATGACCTGC
GCTGCCTGCTCGTTGCCAGGGGCTTAAGGCCGATCTCCTGATCGCTGACCATGATTGCGG
CGAGAGGCCCTCTGAGCGACCCGAGACGCACAGAACTTGATTGGTCGACGGTAAGCGAAC
CCAGCCTCGACGATGGCTTAGTGTTTCGATCGTAGGCGATGGCAATCAGGCCGTGGGCAT
TGAACACCAGTGCACTGGCTCCGATGGCCGCGCAACCGGTTGGCGCCTTCTCGGCGCCTG
CGTCTACCATGACAAACTGAAAGCCGTTGACCGTCTCGTCCGCACTGACATGCCAGCCCA
CTGCGTTCGCTGCGTTGGCTTGAGGCGAGAGCGTGCCCAATGCGGGGCGAGGGCACTGCG
TATCTGCTTGAGTTGGCTGCTTTGGCGACGGCAGTTGAACGGTGGGCACCAAGCGCAGGG
TGCCCACCCGAACCGTCGAGAGAGCGGGTGTTACCCCATTCAACGTCGGCGGTGCCGATG
CTGCTACTGCACTTTCTTTTCGGATCGCATAATTTGGCATGGACTTTGCATCACTTGCGG
TGCGCGCGAGCAAAGAGGTCACCAAAATCAGGATCACGGCGGCAGAAACGGCCAAAGGGG
CCCAATCCGCGAATCCTCGCGGCGCCCAGACTGGTAATGAAGCGGTGGAGGGGTGCGTGA
CCATGGCCCATCATAGATTGGGTTGGACGGCGGAGCTATGATGGCACTTCCAGTTAGTGG
ACAGGGAAATCCAGCGTCATGAATGATTTTGATCAAGTGCCTTTCGGAGCCAGCGATTTT
GCCGAGAATCCGGAAAACCGCTGTGCTTGTTTGCTTCTGTTGGATACCTCTGGGTCGATG
GGAGGCAAGCCGATTGAGGAGCTCAACGCCGGACTGCTGCAGTTCCAGGAAGAGCTGAAC
TCCGACTCGCTTGCAGCTAAGCGGGTTGAGGTGGCCATCGTCACGTTCGGGCCCGTTCAA
ACGGTCACAGACTTCGTTACGGCTGATAGCTTCTATCCGCCGGTCCTGTCATGCACGGGA
GACACCCCGATGGGCGCGGCGATCGAGCAGGGGCTGGAGATGGTTCGGCAGCGCAAAGAA
GTCTACAAAGCCAATGGTGTCTCCTACTATCGGCCTTGGGTGTTTCTGATCACTGATGGA
GCGCCGACCGACTCTTGGCAGCGTGCAGCTGCTTTGGTGCGAGAAGGGGAGGCGACAAAG
AACTTCCAGTTCTTCGCAGTTGGCGTGAAAGGCGCGGACATGGATATCCTCAGCCAGATC
TCCACGCGTGCGCCGCTCAACCTCAAGGGTCTTCAGTTCAGGGAGTTGTTCAAGTGGCTC
TCTAACTCCATGGGCGCGGTTTCCCATTCGACCCCAGGTGACAATGTGACTTTGGTAAAC
CCCACGGCGCCAGATGGCTGGGCCAGCGTGTAATGGAGTTGCAGGACTGGCGCGTCGCCG
CAGCGTCCTCCATTGGAACGTCCCACATCAAGTTTGGGACGGATTGTCAGGACGCCTGTG
AGCAGGAGGTCTTCCAAGAGCACGGTGCCGTGCTCCTGGTGGCGTCGGACGGTGCCGGCA
GCGCTTTGCGATCGGCGACAGGAGCGAAGCTGGCGACGGCGGAGATTCGGGACTGCGTAC
GCAATCATTTTGACGACGGCCAAAGCATTGAACAGGTCACCCGGGACGTCGTACTGAACT
GGCTTGCCGGCGTAGCTGCCCGCATTGCCCACAGGGCAGCTTCCGATGGGCTGGAGGTCA
GGGAGTATGCGTGCACCGTGGTGGCCGCTATCGTGTCCCCAACCCATGCTTGTTTCTTCC
AAGTGGGCGACGGCGCCATTGTTATCCGCCCCCGTGGCGACGATTGGGCCTACGTGTTCT
GGCCCCAACACGGGGAATACATCAACACCACAGTCTTTGTTACGGATCCAGTGGCCGTCC
TGAACGCCGAGTTTTCTTGTAGTGCAGGCCCCGTCGATGAGGTCGCTGTGTTCACTGACG
GCATTGAAGCGCTAGTGCTTCATCAAGCCACCCAAAGCGTGCATTCGCCTTTTTTCGACA
AGATATTCTCACCGGTGCGAGCGCTAACAAGTCTGGGTTATAGTGAAGAGTTGTCCTCCA
AGCTGGAGGCATACCTCGATTCCCCTCTGATCTGCGAGCGGACGGACGACGACAAGACGC
TCCTGCTTGCCAGTCGGCTGGGGAAGGTGCCTGAGGCATCGGCGTCAGCAGAGGAGGCCT
AAGTGGCTCTGCCTGTTCTGGTTGGCAAATCCGGACCGGTCCGCCTAGGGAAGCAGCTGG
GCAAAGGCGGTGAAGGAACAGTCTTCGAGGTCGAAGGCAAGCCCGATTCGGCAGCCAAGA
TCTATTCGACAGCGATCAGCAGTGAGAGAGCGGACAAGCTGCTGGCCATGGCCGCTCTCC
GGACCACCGCACTGGATCAACTCACGGCCTGGCCCATCGATGTGCTGCGACAATCCGATG
GCAAGGTCTGCGGCTTTGTCATGGCCAACCTTCGCGCATCGAAGGACATCCATAAGCTCT
ACAGTCCCAAGAGCCGGTTGGCGGACTTCCCGCAAGCCGACTGGCGGCTGGTGGTCCGCG
CAGCGCTGAACACGGCAAGGGCGTTTTCCGTTCTTCACCAGGCCGGCCATTTGGTTGGGG
ACGTCAACCATGGTGGCGTACGGGTGTCGCCTGATGCGACGGTGAAGCTGATCGATACCG
ACAGCTTCCAGATCACGCATCAAGGGCGGACTTTCCTTTGCGAGGTTGGTGTCCAGGATT
TCACTCCCCCTGAGCTCCACGGGAAGGCGTTCAAGCAAGTTGCGCGAACGGCCAATCATG
ACAACTTCGGATTGGCCGTCCTGATTTTTCAGATGCTCATGAACGGTCGTCACCCGTTTG
CCGGACGCTACAGTGGTCCGGGAGACATGCCAATCGAAAAGGCAATCCCGGAGTTCCGCT
ACGCTTACGGCAAAGACACTGCACGGTCCCGAATGAGCCCGCCGCCGCTGAGCGCCCATC
CGGCTGCAGCGTCGCCTTGGGTTGCAGACTTGTGGGAAAAAGCGTTCGGCACTGAAGGGG
CTAGGCCGAACGGGCGTCCCAAGGCAGAGGATTGGGTTCAGGCCCTGACCAAGCTAGAGC
AGAACTTCAAAAGGTGTACTTCGAGGCCTTCCCATTTCCATTTCAATGGGCTGGCCGAGT
GCCCTTGGTGTCCGATTGAGCGCGCCGGTATTGCGCTATTTGGTGGTGCTGCAGTAGTTA
TTCCCAAGCTCGCCTCTGGTCCGTTCAACCTTGAAGCTGTTTGGCGAGATATCGCGACGG
CGACGCTGCCCCCGATACAGGCCATCCCTCAGCTGAAGGTCGTGCCGGCCGCTCCCCAGA
TGCAAGCGTGGGGCCGACGTCGCGCTTTGTGGCAAACCTCGGGGTGGCTTGTGGGCTTGG
CAATCTCGGTGCTGGGTATTGCGCTCTCGGCCGTGCTCGCGCCTCTGTGGGCTTGCATCG
GGTGGGCAATGGGGGCGTGGGTTAACAGCCGTGGACGGTCGGACTCGGCGCCTTTGGCGG
CCAGCTATCAGAAGGCCAAGGCCCACTACGACGGCCTCGCGGCGCGATGGGCCCAAGAGC
AAGCCGACACGCAGCTACAGGCCAAGCAAAGCCACCTTCGCCCATTGCGCGACGAGCATG
CCGGCCTGCTCGCAGAGCGAGAAAAGCGTTACCGCGCGCTTTTCAACAACCGCCATCAGA
GCGCGCTGAAACAGTTCTTGGACAAGTTCGAGATCGAGCGTGCCTCCATACCTGGAATCG
GCGCAACCAAGAAGGCAATGCTGGAGTCCTTCGGCATAGAGACGGCAGCCGACGTCAGTC
ACCAAGCGGTCCTGAACGTACCGGGGTTTGGGCCAGCGTTGACCGACCGCTTGATGAAGT
GGCGGCAGGGCATAGAAGCGCGATTTCGCTTTGACCCGAACTCGGCGATCGATCCCCGGC
AGGTCGCAGATCTGGATCGAACCATCCAAGGACGGCGGGCTCAAATCGAGTCTGATCTCG
TGGCTGGCCGATTGGCCATTCTACAAATGCGACAGGCCGCGATGGCTCGCCGCCGATCCT
TGGAGGAGGCTATGCGCGCTGCAGTTGATGTTCTGTCGCAGAAAACCGCTGATGCCAAGG
CGGCTGGAATTTTCTAGATCGCAGGCGCTGCTCCGGCCGGATAGAGAAGCTAGAGCGCCT
TGCAAAATACGACGGGGGTGAAATGCCTCCGGATATCGGCGGGACTGAATCTGTCGGGGC
CAGGGAGCATCGCAGTAGCTCCACTGCTCTCGGGGTAGGTTCGCTCGAACGCTACTATTG
CTGCCAGCGGCCAGCCGATGACGTTGTCGCCTTGCTATCGAGGTCCAACCACTCTTGGAT
TCTGCATACACAGAACGAACAAGGACCTCAGAAGAAACCCTTGTCGTTCCACCATCGTCA
ACCTCCCGAAAACCGACGCGTAGAGCCATGTCGGAGTAGTCTTCGCCGTCGAACGCGAGT
CCGCTTCACCGTCAGGCATTACTTGTCCTATTACTGCGACCCTGGCGTCGAGTCAGCACC
CGCGTCTGCCGCCAGTCCAAGCGGCGCGCGAATCTCAATGCTGTCCCTGGAAATGGTGCG
CATGACCTTGCTGTCCATGTCGTAGAGGGCGATGAGATCTGCACCGGTAACAATGATCTC
GCCTCGCATCTGTCGCTGGTCGTCCTTCCACAGCTCTGAAATGGCTTTGAATTCGCCACG
TTTTAGGCGCTCGACGTGTATGGTTGCCTCCGAAGTGCCGAATCGCTCGCCCACAACGCC
TGGCATCGTGCTGCCGAGCAGGAGCAGTGAGCCAAAAGCCGCCGCACTGGCGAGGATGGC
CACCAAGAAGAAGTACACGACGAACGGTTGGCGGACCCAGTAGGGAATTCGCATTAGCAA
ATGCCGTAGGCGGGGACTCTGCTTTGCGGGTGCTCCGGCGATAACAAGTGGGAGCGTTAC
GATCATCAGCACCACTGCGATGCGTTTCAGTGGCATATATTCCACGAACCATGCGCTTTG
GTCGAGGGCTACAAAAAGACCATGGATGATCTTCCAGTCTGCCGCTTGGGGAAATGAGGA
GGGCTGTATTCCCATGTGGGTGAGGTAAGTAGAGTAGGCAACTTCACCCGCAAAGTGCAG
CGCAAAGCCGACAATGGTTGCAACGGTTAATACACCGCCGGCCAAGGGTGGAAGAAGGTT
GGCAAGGTGGGATGCTCGCAATGAAGTCGGGGAAGGCGGGGCGCTGGAAATTGATTCGGC
GGGTAGATCGGTCATGAGTTGTTTCTAGTTTGTTGAGTGCAACGAGTCGTCTTCGAAGTA
AATGTGATGTTAGGGCGGATGGAGATAAGAAACGGCACCTCATTTTGAGGTCTGTCAGCT
CGATGATTGTTTGAGGTCTAAGTGCTGCAACGTTCGATTATGTTGCAGCTGAACCGTGCC
TCGCGTTTTGCGGGAATCCATCAGCCCATGCTGGCTGCGCGGATCTGGATATCCTGCTGC
ACGCGCTGATCTTCCAGCTGCTGCTCAAGCTGGTTGGCGATGGCACGCTGATGCGCTTCG
CGGCTGACGAGGTCAAACTGCTGCATGGATTCTTCCACCGTGGTCTGCGCAGCCAGTTCG
GTCGGCATTGCGGCGCGCTGGTGTGCGGGGTCGTTGGGCTCGCCCTGGACCACGAACAGA
GTATGACCGGCGGGTTTATCCGCGGTGGCGTTGCTCAGCAGCACGTGGTCGACGCGGTCC
AGGTCGTTGTCCTTTGCCAGCACCAGCAGGCTGGCAGTGATGCGCTCGCTGGCTTCGTCG
AACGTGCGGCCGTGCTTTGCATCCAACGTGGCTACGCCTTCGCGCACCTGTTGGTAGAGG
GCGTGATCGGGATGCTCAGGCTGGGTAGGCAGCAGGGGGGCGGGCGGCGCTTCGGGCTCT
TGCTGGGCCGTTGCGCTTGAGGGTGCCGCCGCCGGTGCTTCCACGGGTGGTGGCGCGTAA
GGAGGCTCGTGCTCCGAGACCTTGGGGGCGGCGCCTGTCATCTGCGGGGGCGCAGCTGGC
TCGGCTGCGGCGAGGGTGGCTGGAACGTCTGACTCAAGCTGGACTGGCGCTGGCGCTGGC
GCTGGCGCCGGCGTTGATTCGGCTTCGTGTAGGCGGACAGTAACCGACACGGCTTCAGCA
ACTTCGGTCTGGATCGACGGGGCCGTGGAGTGGGTGTGAGTCGCAACGGGCTCCTGCGCA
GAAGCGGGGCGCCCGACATCCGGCGTAGGCACCGCACTCGCTTCCGCCTGTGCAGGAGAT
CGCTCAGTGGATGGAATGCCGGGTGACGGCACCGGGGCTGCCGGCATCGTGTGCGCAGGA
GGGTTTGCCTCGGTAGGCGCTCGCGGCTCGCTTGACTCTTCCCGCGCAGGCTGCGTTGCA
GAGGCTGCTGTGGGCTCTGGTCGTCGTGCCTCGCGTCGAGCCGGTTCCTGTACGGATTCC
ACAGGATCCGATGGCGTTGGCGCCGCAGGCGTAGGAGCGCGATGCTCCTGTACCAAGGGT
GATGTGTTGGGCGATAGTGCAGCGCGTTCAACGCTGTGCGCATCGATCACGGCTTGTGGC
GTCAACCGTTCTTCGGCGTGCTCGCCGCGAACCTCAGCCACGGCAGCGGCGGCCACCTGC
TGCGCCTGCGGTGCAGCGACACCCAGTCGATTGGCTTCCTGCATGGCCTGGTCGCGGGCT
TCGCGTTCGTTGACGGTCAGTGCCTCGATACTGCGGTCGTGGGCGCCGGGTACGGGCGCC
TCCATCTGTTGGATGGCGCGGATCTGTGAGTAGGTTCCGTTCAACTCGTCGCGGATGTTG
CCCTCGGTCAGCGAATCGTAGATCCAGCCGTCATGCAGCCATTCGCCGTCGCCCTGTTGC
TGATAGGTGCGTCCATCGGATGCCAGTACGTGATCGGGATGGTCTTGGGCCCAGATCACT
TCATCCGGAATCGGTCCGTACTGGGACCAGCCTTGTGCGGTGTAGGCATGCTCGTACTGC
TTGGCAAAAGCCGCCGAGCTGCGGGCGGCGTTGAAGGCCATGATGCCCCGTGCGGCGTCA
TCAAGCTGGGCAGCCTTGGTGGCGTCGGCTACTTCGACCGTGGTGTTCTTGATGCCGTGC
TCGAGGACCTGATGGACGATCTCGCGCCGCCATTCGCCATTCTCCGGGTTGCGCTCCCAG
GAGCGCGGAAGGGCGCTGGGCGTTTCGCTGGCATCGCCGGCGATGCTGAAGGGGTTGATC
GGTTGATCAGGCTCGGACAGCCGCAGCCCGACGGCCCGGCTTGAGGCCTGGTAGTTCAGT
TGCTGGGTCAATTCGGCGTCGGCCGTGAGCAGTGTAGTCGCGCCGTAGATCGGGCGATCG
GCCAGGGTGCCGACGGTGCCTATGATCTCCCGCTCGCTGTGCGTCCAGCCCTTTTCGGGA
TGCGCCGGGTCAAACGTCCAGACCCTACCGGTGCTGTCGGCCTGGTTGTTGATCTGGTAT
TTTTCGATCCAATCGACGATCTCACCGCCACCCCAGGCGCCCAACCCGCCACCGATGATG
CCGGTGACAATGGCGCCGGGGCCGGACTCGATGCCCAGCAGGGTACCGACCTTGGCGCCC
ACCGCTGCGCCGGTCCAACCGCCGACGCTGCGTGCACCGAAGTCCAACAGCGCAGCTTCT
GCGCCCGTCCGGTTGTCGCGTGCGTACAGATCGGCGATCTTTGTTCCTTCTGAGGCAGCT
TCAACAACCGTCGCAGCGGTGCCACCGATGACGGCGCCCCGCACCATGTTTGGGTGCACG
CGGATGGTGTGGTCGACGCTGCGTGCTTCCTGGATGTTGGGCGTAATGCCTTCAACAACC
TTGAGCGTTGCGCGCTCATCGAGAACGGCTGCCGCTGTTGGTGGGCTGACCTTGTCGTTG
AGGGGCAGGGTGTCCGTAAGCTCGGCGTGCCAGCGGCCTTGTGCGCGCCAGCCATCGCGC
AATGATTGGGTGATTCGGGGGTCTTTCAGCCGAGCCTCGCGTTCGGCTTCCAGCGCTGCG
CCCGGTAGACGGGTATCGCTATGGCTGTCGTAGACCTGAGCGCCTTCGCGTCCGTAGAGT
CGAATCTGGATGCCGGTCTCGGCCTGGACCTTGTCCAGATTTCCGGGCAGGGCATCGTAA
ACGTGCTTGCGCACGTCTTCGGGGACGTAGCGGCCGAAGCCTTCGTCGTCCAGCTTGTCA
GTAAACCTTCGGTCGACACCAAGCTCGCTTTCCAACCGATGTGCGACAACTCCCCGAATC
TCCACTTCGTAGCCCTTGGCCTGGAGATTCTTGATCAGATTAACTGCGGCGTCGCCATTT
CCTAGTGTCGTATCGAGGATGAGATTCCTGTGGCCCTCGACTGCCAGGGATCGCAGCTCT
TTTGCCCATTGGCTGGCATCGCTGTGAGTATGCCCTGACCAGGTGTATGGATGCTGCTGG
ACAAGCTGCGGAGCGTCACGGTGCATCTCCCGCAGCGCGTCGGGATCGATGGGAATGGCA
TCACCAGCAAGCTCTCGAATCGCAGCACCGGCAACCCCGCTCTTACCTGCGCCTGGCTGT
CCAGCGAGTACAATTGCCTTGGGGTGCTGCTGAGGAGTGGTACCGTCCAGACCACTATGG
GGAAGCACCTTCTCCGCAAACACCTGCGCATGCGCCTGGGGCGCGAGGCTCCAATCGGCT
GAACTCAACGCTCTAGCTCCTGAAAATAGGAGTACATCGACTCATCTCCTATCCATTGGC
TTTGTAGGCGCGCCCTAAGCATTAACCGTTCTTTTTCAAGTGCATTGGCAATATCCTGGG
GATTCCCAGCCGCTTCAGCAGCGGCAAGCTCACTCCGTGCCTCCATGATGAACGTTCCGA
GCCTGCCTTCCAATGCAGAGATCGCGTCGTCGAACGGCATTAAAGGAATCTGTCGTGATC
GTTCGGCTGATCGATTCAGTACTTCCTGCAGCCGTTCGATATGTTCCGGATAGTCCTTGA
GCATTTCCCGGAGTTTGGCTGGAACGGGCGGAGAGGAAAGGGTCAAGATTGTCACCTTTT
GGGCAGATCCACGTAGATTCGAGAATATCCCCACATGCCTTGGTGGGTCCAATGCTATTT
GCGACAACGTATAGGCAAATGGGTTGTGTCGATTTGGCCCACGAGTCAGATCATTGGGTC
GCCATTCCTCGTGGGCTGGAGGAATGTACGGCATTGCGCATGCATAATCCCAATGGGGCG
AACGGATGCCCGCAAACAGGAAGGAAGCCTGCGCCATGACGAACATGCCAACCCAGCTCA
CAACTGACTTCGATGCGGTGCTCGACCGTGGTGACATTGCCGAGGCGCGGCGGCTGTTGG
CCCCGCAGCTTGCACGCGGTTGTGCTGAAGCGTTGTTCCTCTCTTCCTCGATGCCTGTGG
GGGAGGACCACGCCCATGCCGAGGCGGACAGCTTCGCGGCCCTCAAGCGGGCCGCAGAGA
AGGGCTATATCCCGGCGATCCATGCGGTAGGGCTGTGCCTGCTGACCGGTGACCGCGTCG
AGCAGGACGTCATGCGGGCGGCCGCGCATTTTGAGCGGGCATCGGAGGCCGGCTATCCGT
CGGCCATGTACGAGTTTGGCCTGGCGCTGTTCCATGGCAAGGGTGTCCCCAGCGACGTGC
CACGTGCGGTGTACCTGATCCGCGCTTCGGCGCAGGCTGGGAATGAGTACGCCAGGGAGT
TCCTGCTGGCGTACTCGTTGGACGTGGGCACATAGGAGGAGGGTGCGGAGGCCGATAACG
CTACACTGGCGTCCTACCCCCGATGGAAACTCACCCATGTTCAGTGGAAAGGTTGCGGTG
GTCACCGGCTCCACCAGCGGTATCGGTCTTGGCATTGCCACCGCGCTGGCCCGGCAAGGC
GCCGATATCGTGCTGAACGGCTTCGGCGATGCGGCGGAAATCGAACGCATCCGTTCCAAA
CTGGAAGCCGAGTTCGGCGTGCGCGTGGCGCATGACGGCGCCGACCTTTCCCATGGCGAG
GCGGTGCGCGGGATGATCGATCGCGCCGTCGCGACGATGGGGCGCATCGACATCCTGGTA
AACAACGCGGGCATCCAGCACACCGCGTCGATCGAGGAATTCCCGGTCGAAAAGTGGGAT
GCGATTCTGGCGCTGAATCTCTCGGCGGTGTTCCATGCAACGGCGGCGGCCTTGCCCCAC
ATGAAGCAGCAGGGCGCCGGCCGCATCATCAACATTGCGTCGGTGCACGGGTTGGTGGGC
TCGGTGAACAAGTCGGCCTACGTGGCGGCCAAGCATGGCGTGGTGGGCTTCACCAAGGTG
ACCGCGCTGGAGAATGCGGGCACGGGCATCACCGCCAATGCGATCTGCCCGGGCTGGGTG
CGGACGGCGCTGGTCGAGCAGCAGATCACCGCGTTGGCCGAGCGCGAAGGCACGGATCAG
GAGACCGCCGCGCGTGCGCTGTTGGCTGAAAAGCAGCCGTCGTTGCAGTTCGTGACGCCT
GAGCAGCTGGGAGAAATGGTGGTGTTCCTGGCCTCGGACGCCGCTGCGCAGATTACCGGC
ACAGCGCTGCCGGTGGATGGGGGCTGGACGGCGCGCTAGCTGGCTGGCTGCGCCTTGCGC
TGCAGCATCGGCAGCGCCACCAGCGTGGCGAGGAGGGTGAACAGCACCAGCGACGAGCCC
ACCGTGCCGAAGCCCAGGCCGCCCTTTTCCAGCGGCTTGGTGAGCAGGTCGCCAAAAGTG
GCGCCAAACGGGCGGGTGAGTACGAAGGCGATCCAGAACGGGATGACCCGGTTGATGCCC
TTGATTCGGCTGGCCAGTGCGGTGAGCGCGATGAGGCTGCCGATCAGCAGCGCGCCACCG
GTGAAGCCCAGTCCGGAATCGTCGGCGAGGAAATCACCCAGCGCGGTGCCGAGCGTGTTG
GAGAACAGCACGGCGGTCCAGTAGAAGCCTTCGGCGCGGCGCGATGCGATGTTGCTGACC
GAGATCGACTTTTCCGACATGCGCCAGGCCAGCAGCACCAGCGCCAGGCAGCCGGCCAGC
AGACTGGCGCCGGTGGCGTAGCCCAGGCCGAGCGTGCGGTCGATCAGGTCCGACAGGGTC
GTGCCGGCGGTGCTGGTGGCCAGCACCACCGACCAGAACAGCACCGGATGGAAGCGCCGC
GCCGACACCTGCATGCCCAGCAGGCCGGCAAAGATCGCCAGCAGGATGGCCGAGCTGGCC
ACGTAGCCGAGGTTGAGCGTCATCGACAGCAGGTCACCCGCAGTCTCGCCGAGGGTGGTG
GCGGCGATCTTCATCACCCAGAAACCGAGGGTGACCGCCGCCACTTTGCTGTGCAGGGAA
TCTGCGTCTGAAGCGCGCATCGAACGTCGCCCGGGGAGCCTGCCGGTGATGCTGCGGCGC
GCGGCGTCGGAGCCCGGTCGGAACCCGGTTCGGCGAGGGTGAGCGTGGGGGCGGCGTTCA
GCCGGCGCTGGCGGGGGCCGAAAGGCGCGGCAGCAGGGCGCCCCAGTCGGCCACGAAGCA
GCCGTCGCGGCCGCGGTTGCATTCGGTGATCCACGCATCCAGCGATTCGCTCCGTGCGCG
GTAGGCGCTGACATCGCCCAGGACGGCGAAGTGCAGGCGGTAGTTCACCAGCATCTGCAG
CCATTGCCCGGCCATGCCGGAGCGCAGCTCGAAGAAGTCTGCCGGAAGGCGCTGCACAGG
CACGGCGATCCACTCGGCCTGGTGCCCAAGGGCATCGCCGGCCAGGTCGCGTAGGGCGCC
GGCATCGAGCATCGGGCCCTGCGGGTCGACGCGCAGGATGCGGGTGGTGCCGATGTGTTC
CAAGTGTGGGTGCATGACGCTCTGAAGTCCGTATCGTCCTTCCAGTATGGCCGTGGAAGG
GGAGCGACGGCGAGCGGTTGCAGCATGAATCTGGCGAACGAACGCGCTAGGCTGCGCCCG
GCACCTGCACGACGCAGGTTCATCGAAACGGGGAAGGGCATGGCAGGGTGGAGGAGTCGT
TCGTTGTTGAGCGCGGTGCTGGTATGTTCGGGGCTGCCGGTTGCAGCCGCCGAGCTGTGC
ACGGTCAGTGCCTACGGTGACGGCCAAGGCAACATCGTGGTGCTGGGCGCACCCGCTGCG
GCGCCGGCCACAGGCCAGCGCTATCTGATGCTGGACGGGCGACGTGGCGCCACCGGTGAT
GCCAGCGCGCCGGTGAGCTGCAGCGACGATGTGGTCAGCTTCAGGTCGTCTGCTGGGGCC
ACGCAGCGCTGGCAGCGCCTGCCGACCCGTGATACCGATGCAACTTTCATCAGTGCGGGG
ACCAAGCTGGTCGGGCAGCTGATCGAACCAGCCGGCCCGGCCGACCCCAAACGGCCGTTG
GTGGTGCTGGTGCACGGCTCGGAACGCACGATGGCGGTGGCGGCGATCTACCAGCGCATG
CTGGTGGCGCAGGGTATTTCGGTGTTCGCTTACCAGAAACGTGGCACCGGCGATTCGGAA
GGCGAGTACACGCAGAACTTCGAGCTGCTTGCCGACGACGCAGCGGCGGCGCTTGCCAAG
GCGCGCGAACTGGCGAGAGGCCGGTTCGGCCGCGCCGGCTACTTCGGTGGCAGCCAGGGC
GGGTGGATCGCGCCGCTGGCGGCGACCCGCTCGCAGGCGGATTTTGTGGCGATCGGTTTC
GGGCTGGTGGTGTCGCCCATCGAGGAGGACCGCGAGCAGTTGTTCGATGAGGCACGGCGC
ATGCAGCTGGATGCGGCGGCGTTGGCGCAGGTCGGACAGCTTTCAGACGCAACCGCGCAG
TTGATGCGCACGCATTTCACTGAAGGGTTCGAAGCGCTGGCCAGGGTGCGTAGCCAGATC
GGTGCCGCGCCGTGGGCAAAGACGATCAACGGCGAGTACAGCGGCGACATGCTGCGTATG
AGTGACGCCTACCTGCGCCGGATCGGCCGAGCGCGCTTCGACAACCTGGAGCTGATCTGG
GACTACGACGCCGAGGCCGCGCTGCGTCGCCTGAAGCTGCCGTTGCTGTGGGTGCTGGCC
GAGCAGGACCGGGCCGCGCCGATTGCAGCCACCCGCAGCATCCTGGGGCGCCTGCGCGCA
TCGGGGCAGCCGATTGATACGTACCTGTTCCCGGATACCGACCACGGCATGGTCGAGTTC
CGCACCGATGCCGAGGGCAACCGGGCGTCGACGCGGATCACCGACGGCTACCTGCGCCTG
CTGGCCGATTGGATCAAGCAGGATGTGCATGGCAGTTATGGACGTTCGCGCAGATTGAGC
GATTGACCGGATGGGGAGCGCTGGCGGCGGATGGCGCGCCGCCGCCGATTGCGGCACGAC
TCAGTTCGGCTTCGCAAACACATCCAGCCCCTTGCCCGTCTCCAGCAGCGACTTCAGGCT
GGACAGCACGATCGGCCAGCCCTGGCGGATGCCGGTATCCATGCCGCTGCCGGGTTCCAG
TTCCTCATGGGTAACCGTCAGCCGCACCATGTCCTGGTAGGGCACGATGTCGAAGGTGAC
GCGGCTGTAGGCGTCCGGGTTGTCGGCCTGCGAGGCGGCTGCCCAGGTGATGACCAGGCG
CGAGGGCGGGGAGCTTTCCACCACTTCGCCGACCAGCTCGACCGAGCGCGTTTCATTTGC
ACGCACGTGCTGCCAGCGCGAGCCCGGTTTCCAGTCCGAGACGTTCTCGTGGCCCCAGTA
GCGACTGGCGATCTCGGGGCGGGTGATGGCCTCGAACACTTTCTGTGGCGTGGAGGCGAT
GTAGATCACGTGGATGAAGCGGGTTGACTCTGCAGACATCGTCATTCTCCTTCCAGTTTG
CGTTTCAGGTCATGCAGCAGGCTCAGGCGCTGCTGCTCGAACTTGCGTACCCAGCGTTCG
TAGACTTCATGCAGGGGCACCGGGTTGATGAAGTGCAGCTTCTCGCGGCCACGGCGCACG
GTGCTGATCAGGTTGGCGTCTTCCAGCAGGCCCAGGTGCTGGGTGACCGATTGCCGGGCC
ATGTCCAGGTGTTCGCACAGCTGGCCCAGCGTCTGCCCGTTGTCCTTGCAGAGCAGATCC
AGCAGCGTGCGGCGCGTGGGATCGGCCAGTGCCTTGAACACCTTGTCTGCGTCGCGTACG
TGGTCTACCGCCATGGGGAGGTCTTCAATTCCAGTTGTCGATCCTGACGTCGTGTGGGTT
GGGCTGGCCCTTGCCGGTTTCCAGCAGTGCCTTCAGGCTCATCAGGAACACCGCCCACTT
GGTGCTGCAGTGGGAGGTGAACTCGACGCGCTCTTTCCAGCCTTCATGGGTGAACAGGAC
GATGCAGTAGTCGCCTTCCTGCTTCAGCGCGAAGCGCGCGTGGGTGCCGATCCATTCGGC
GGGGCCGGCGAGGAACCGCCACAGCACGAGCTCGCCTGGAACAAGCTGCTCAAGCTTCAT
CTCCATGGCGCCGATTTCCTGGCCGTTGTTGGTGAAACGGACCTTGACCGTGCCGCCGGC
TTCGCGGTCGCCGTGCGCGTCTTCGGCCCACCAGGCGGCCACGCCTTCGGGGGTGGCCAG
CGCCTGGTACACCTGGCTTGCGGGGGCCTTGATGCCGACCCTGTGTGCGATATCCACCAT
TGCAGGTTCCTCGCGATGGGCCGGCAGGCGCCGCCCTTGAGTGGACTATATGCAGGTAAA
TGCCTGCATGTCAAACCCCGCCACGAACGCCCGGGCGTGGTAGTGCCGGCCGCTGGCCGG
CATCCCGGTGGCGTTGGGTGCGTGCAGTTGCCGGCCAGCGGCCGGCACTACCGGGGGCGA
TGGCTCAGTTCTCCGCGTCCTGCAGGGCGGCATGCAGTTTGTCGGTGATCCGCTGCAGTG
CGGCACGATCATCCGCGGAGAGATGGTCGAGAAAATACCGGCGGACACCGGCGGCGTGTA
CCGGCCGTGCCGCGCGCAGCTGCGCGTGACCTTCTGTGGTCATGCGGATCACTACGACGT
TTTCGCTGTCGGTATCGCGTTCGATCAGGCCACGGCCCGCCATGCGGGTCAGCTGGTGCG
AGAGGCGCGTCTTGTCCCATTCCAGGTAGTCCAGCAGTTCGCGCTGGCGGCGGCAGCGAT
CCTTGGACTGGTTCAGCTCCATCAGCACGATGAAGTCGGCCCTTGAGAGCCCGGTGCTGC
GGGTGATGTCCTGGACGATGCGGCCGGAGGTGATTTCTGCCATGCGCCGGAAGCCGCGCC
AGGTGGCCCATTCGTCGGGTGTGATGCTGGGGGAGGTCATGGCCGAACGTTGCCGGGCAA
TGGTTGACATGTCAACCCTTGCGGCATACGGTTGACGTATCAACTAACCTGGATCGCGCC
ATGCAGCACCCTCCCCGTATTGCCGTCATCGGCGCAGGCCCCGCTGGCCTCACCGCTGCG
CTCATCCTGCATCGGGGCGGTCACCGCGTGAGCGTGTACGAGGGCGAAGCATCCGGGCAG
CAGCGCACACAGGGCGGCACGCTGGATCTGCACGACGATTCCGGGCAGGTGGCGCTGCAG
CGCGCGGGCCTGCTGGAGGCCTTCCGTGCGGTGGCGCGGCATGAGGGGCAGGAGGCGCGG
ATGGGCGACCCGTGGTCCGGGGAGATCACCACCGGCGGGTTCGGGCCGGAAGGGAGCAAG
GACAAGCCGGAGATCGACCGCGGCGACCTGCGCCAGCTGCTGCTGGACGCGCTGCCGGCG
GACACGGTGCAGTGGGGTCACAGCCTGACCGCGCTGGTATCTGCACAGGCGAACGGCCAC
GGCCTGCGATTCGCCAACGGCGTGCAGCGCGAGGCGGAGATCGTGATCGGTGCCGATGGT
GCGTGGTCGAAAGTGCGCGCGGCCTTGAGTACGTGCCAGCCGCTGCCCACCGGCATTACC
TTCTTCGAAGGTTGGATCGCACAGCCTGCTGCGGACATCGCAGCGATGGTCGGGCAGGGC
AGCCTGTTCTGCTTTGGCGGCGAGGAGGCCCTGTTCGTGCAACGCAACAGCCGCGATCGG
CTCTGCGTGTATGCGGCGCTGAAGCGCTCTTCCGAATGGCTTGATGCACAGATCGCGCAG
CACGGCATACGGACGCTGGTGACAGGCTGCTATACCGGGTGGGCCACGAACCTTCGGCGC
CTGCTGGAGGCCTGCACGGACTTCGTGCGGCGGCCGATCTACAGCCTGCCAGCGGATTTT
TGCTGGGCCCCGCGCGATGGCGTGACCTTGATCGGCGATGCGGCGCATCTGATGCCGCCG
GTGGGCGTGGGCGTGAACCTGGCGATGCTGGACGCGTCGGATGTGGCGATGGCGTTGTGC
GCGCGGCCGGATGCGATCAGCGCGATGCGCGACGCCGAAGTGCTGGTGCGTGAACGCGCC
CGCGCCCTGATGCCGGATGCGATCGAGGGGTTCCAGCGCTGGTTCACTACCGGAGGGGAT
GCTCCACGCGGTTGATGAAGCATCGAGTCTGTACGCACCTGCGACGCTGGGAACAGCAGC
AGATTCCTGGCGGCGCGCTGGAAGTCACATGGACTTCCGACTGCTTTGGTCCGGTACAGG
TGGCCACGCTGGGGCACGCGCTAGACTGGTTGAACCGGCCGACGCTCCCCCTGTTTTCCA
GGGTTGGGGAGCGTGGTATGACAGGAGCGGAACGCATGACTGAAACCGGAAAGGACCCCT
TGAACATCCGCCGCGCCAGCGCGGCCGATGCCCCCGCAGTGTTGGGGCTCTTTGACGAGG
TGATCGAGTGGTTCGTGTCGATCGGCAATGTGCAGCAATGGGGCAGCGAACCGTGGTCGA
CGATGCCGCGCCGGATTGCCCAGGTCACCGAGGCGTGTGCACTGCCAGGCGCATGGGTGG
CGCAGAACGAGCAGGGCGACGTGCGGGCGTTCCTGGCACTGGGCGAGTCGATGCCCTATG
TGCCGGCCCCCACCGGGCCGGAGCTGTATGTGCGGGTTCTGGTGGCCTCGCGTGATGTGC
GCGTGCGTGGCATCGGCCGCCGACTGATGGCGTTTGCCGACGAGCAGGCGCGCGCTGCCG
GTGTCGACCATCTGCGTGTGGACTGCTACGCCGGAGGCAGCGGCGACCTGGTGCGCTTCT
ATGAATCCTGCGGGTATACGCGCATCGCGCCGTTCAACGTGGACGGCTGGCCAGGCATGC
TGCTGGGAAGGACGCTCTGACGCGGCTGCGTCATTCCGTCGCAGCCTGCGTGCAGGAAAC
GATACACCGGTTCGGCGCTAGAGTAGGGTCATGACCTGCATCGGATGGCTGTGTCATTCC
GCTGCCGGTTCCTGATGATCCCCTCCAGGAAGGTGCAATGCATGTACTACAGCAGTGGCA
ACTACGAAGCTTTCGCGCGCCCGCGCAAGCCGGCCGGTGTGGATGGCAAGCGCGCCTGGT
TTGTGGGCTCGGGCCTGGCCTCGCTGGCCGGCGCCGCGTTCCTGGTGCGCGACGGCCGCA
TGGCCGGTGAACGCATCACCATCCTTGAACAGCAGCAGATTCCTGGCGGCGCGCTGGATG
GCCTGAAGGTGCCGGAGAAGGGCTTCGTGATCCGCGGCGGCCGCGAGATGGAAGACCACT
TCGAGTGCCTGTGGGATCTGTTCCGCTCAATTCCGTCGCTGGAGATTGAAGATGCCAGCG
TGCTGGACGAGTTCTACTGGTTGAACAAGGACGACCCGAACTATTCGCTGCAGCGTGCCA
CCATCAATCGCGGCGAAGATGCACACACCGATGGCCTGTTCACGCTGACCGAGCAGGCCC
AGAAGGACATCATCGCACTGTTCCTGGCCACCCGGAAGGAGATGGAGAACAAGCGCATCG
ACGAGGTGCTGGGCCGCGACTTCCTGGACAGCAACTTCTGGCTGTACTGGCGCACCATGT
TCGCGTTCGAGGAGTGGCACTCAGCGCTGGAGATGAAGCTGTACCTGCATCGCTTCATCC
ACCACATTGGCGGCCTGCCGGATTTCTCGGCGTTGAAGTTCACCAGGTACAACCAGTACG
AATCGCTGGTGTTGCCGCTGGTGAAGTGGTTGCAGGAGCAGGGTGTGGTGTTCCAGTACG
GCACCGAGGTGACCGACGTCGACTTCGATCTGTCGGTCGGCCGCAAGCAGGCCACCCGCA
TCCACTGGACGCGCGAAGGCGTGGCCGGCGGCGTGGACCTGGGGGTGGATGACCTTGTTT
TCATGACGATCGGTTCGCTGACCGAAAACTCGGATAATGGCGATCACCACACCGCGGCGC
GTTTGAACGAAGGACCGGCGCCGGCCTGGGACCTGTGGCGTCGCCTCGCCGCGAAGGATG
CGGCGTTCGGTCGCCCGGACGTGTTCGGCGCGCATATCCCGCAGACCAAGTGGGAATCGG
CCACGGTCACCACGCTGGATGGACGCATTCCGGCCTACATCCAGAAGATCGCCAAGCGCG
ACCCGTTCAGTGGCAAGGTGGTGACCGGCGGCATCGTCAGCGTGCGCGACTCGCGCTGGC
TGATGAGCTGGACGGTGAACCGCCAGCCGCATTTCAAGAACCAGCCCAGGGACCAGATCG
TGGTCTGGGTGTACTCGCTGTTTGTGGATACGCCGGGCGACTACGTGAAAAAGCCGATGC
AGGAGTGCACCGGCGAGGAGATCACCCGCGAGTGGCTGTACCACCTGGGCGTGCCGGTGG
AAGAGATTGATGCGCTGGCCGCGACCGGTGCGAAGACGGTGCCGGTGATGATGCCGTACA
TCACGGCGTTCTTCATGCCACGCCAGGCCGGTGACCGCCCGGACGTGGTGCCGGACGGCG
CGGTGAACTTCGCCTTCATCGGCCAGTTTGCCGAATCGAAGCAGCGCGACTGCATCTTCA
CCACCGAATATTCGGTGCGCACGCCGATGGAAGCGGTGTACACCCTGCTGGGGATCGAGC
GCGGCGTGCCGGAGGTGTTCAATTCCACGTATGACGTGCGCTCGCTGCTGGCCGCCACCG
GTCGCCTGCGCGATGGCAAGGAACTGGATATTCCCGGGCCTGCGTTCCTGCGCAATCTGC
TGATGAACAAGCTGGACAAGACCCAGATCGGTGGCCTGCTGCGCGAGTTCAAGCTGGTGC
AGGAAGACTGAGCGGGCAGGGGGACGCCGCCGGTGAGGGCATCGGCGGCCTCAAGATCTC
ACGCTACGCCGTCGGTCGAACGGCTCAGCTGTTCCCACGCGTCGATGCTACCGGCCATCG
ATGCCAGCTTTGCCCTCACCAGCTGCAGCGCATCACTGCCCAGCAGCAAGTGGCGGGGAG
GAGCGTCGCTGTCGATGACCTGCAGCATGGCCTGCGCAGCCTTCACTGGATCACCGGGCT
GGTGGCCACTCTTCGCCTCACGCGCGCTGCGGATGGGATCGAACAATGCGTCGTAGTCGT
CAATGCTGCGCGGTGCCCGCACCATCGAGCGGCCTGCCCAGTCGGTGCGGAAGGAACCCG
GCGCGACGGCCGTGACGTGGATACCAAACGGCGCGACTTCCTTGCCAAGCACTTCACTGA
TGCCCTCCAGCGCGAACTTGCTGCCGCAGTACCACGCGATGCCCGGCATCGTGATGAAAC
CGCCCATGGAGGTGATGTTGAGGATATGGCCGCGGCGCCGGGCGCGCATGTGCGGCAGCA
CGGCCTTGATCAGCGCGGCTGGAGCGAATACGTTCACCTCGAATTGCTGCCGCAGCTCGG
CGAGCGTGGATTCTTCGAGGATGCCTTCGTGGCCGTAGCCAGCGTTGTTGACCAGCACGT
CGATGCTTCCGATGTTGGTTTCGATATCGGCGACGAGCGCATTGATGGCGGCGGTATCGG
TTACGTCCAGCAGGCGACCGAATGCGCGGCCGGGAGCGAGCGCTTCGAGTACCTGGCGGT
CGGTTTCGTTGCGCACGGTGCCGACCACGCGGTGGCCGGCCAGCAGGGCCTGCTGGGCAA
GGGCGCGGCCGAATCCACTGCTGACACCGGTGATGAGGAGAAAGCGGGAAGGGGGCATGA
GGGGGCGTTCGTGGTGGGCAGGGCTTGCACGTTAGTTCTTGAACGACCGGGGTCACAGGC
CTAGGATTCGGCCATTCTTGCCTATTCCTCTGGAGTGCCTGTGGTCGATTCCCTGCAACG
GCAGGTGCAGGCGCGCATGGTCGGCCTGCTGAAGACGCTGGCGGTGGAGGAGGGCTATAC
GCTCACGCGCCTGCCGGGGGTGCGGTTGCTGCGATCGGACCGGCCACTGGCGCGCACGCC
GGTGTTGTACGACCCCGGCATCGTGATCGTCTGCCAGGGGGTGAAGCGTGGCTATCTGGG
CGGGCAGGTCTACCAGTACGACGCCCAGCACTACCTGGCAGTGTCGGTGCCGGTGCCGTT
CACGATGGAAACCGATGCGTCGGCCCAGGCGCCGCTGCTGGCGATCTACTTGCACCTGGA
TCTGCAGCTGGCGGCGGATCTGCTGATCGAACTGGGTGAACAGGAGGGCACCCCGGAGAC
ACCGGCGCAGGGCATGATGTCCAGCCCGATGCAGGCGCCGATGCAGGCCACGGTGCTGCG
CCTGCTGGAGGCACTGGCTGAACCGTTGGAGGCTGCCGTGCTCGGCCCTGCGTTGGTGCG
TGAGGTGTACTTCCGCGTGCTGACGGGTGCACAGGGCGGCGCAATGCGCGAGGCGCTGGC
CATGCGCGGGCGCTTCGGCAGCATCGGCAGAGTGCTGCGGACGATCCATGCCGGATATGC
CACCACCCTGGACGTGGGGCAACTGGCCACCGAAGCGGGCATGAGTGTGGCGACCTTCCA
CGACCACTTCCGCGCGATTACCGGCACGTCGCCGATGCAGTACGTGAAGTCGACCCGCCT
GCACCAGGCACGGTTGCTGATGCTGCGGCAGGGGATGACTGCCGAAGCGGCATCGCTGGC
GGTGGGGTATGCCAGCCCGTCGCAGTTCAACCGTGAGTTCAAGCGCCTGTTCGCGTTGCC
GCCGGCGGCCGAGGTCGCGCGGATGCGGCGCAGTTTCGCGCTGCCACCTCCGCCAGCCGA
TGCGGTGTACGTATCTTCGCATTGAGGGGCAATCAAAGGTCACGTTGCCAGCAAGCCGGC
CAGCGGCCGGCTCTGCCGGGAATGATGCCTGGCGGGTGCAGCAGAGAGGGGTTGACAGGG
TGTCTACCTACTAGTAGGTTTAACTGCCATGAAAGAGTCGCTCTCGCCCAAGGCCCAGGA
AATCCTGGCCCATGCCCGTGCGCTGCTGGAAGCCGGTGGCTACAACGGCTTCAGCTACGC
CGACGTGTCGGCGCGGGTGAACATCAGCAAGGCCAGCATCCATCACCACTTCCCCAGCAA
GGCGGATCTGGTGCGCACGGTGGTCGAGCTGTACCGGGCCGAAGCGCGCGAAGGCCTGGC
GCTGCTGGACCGGCAGTTGGCCGACCCGCTGCAGGAGCTCAACGCCTATGTGGAGTACTG
GTCCAGCTGCATTGCAGGGGGTACGTCCTCGTTCTGCATCTGCGCGATGCTGGCCGCCGA
AGCGCCGATGATTCCGGCAGAGATCGCTGAGGAAGTGCGCGGCCATTTCGAGGACCTGAG
CGGCTGGCTGGCAGTGACGCTGGAGAAGGGCGTTTCGATGGGCCAACTGCAGTTGCAGGG
CTCGGCGGCCGATGAGGCCAAGGCGTTCATGTCATCGGTGCACGGCGCGATGCTGGCCGC
GCGCGGTTTCGGTGATGCGGCGACCTTCGCGGCACTGGCGCGGTTGGCGATTGCGCGGGT
GAGCGCGGCGTCCTGAGAGATGTGTGGTGGGCCTGCGGCGACGCGGGCCTTCTTTTTGAA
CCCAATGCCTACCTACTAGTAGGTTCATCTTGTCCCTGGAGATGTCCCATGTCCCACCCT
CTGTCCACACTTGGCGTGATCCATACCGCTGTCAGCCTGATCCCGGTGTTGAGTGGCCTG
TATGCCTTCATTCGCCATCGCGCAATCGATCCCGCCAAGCGCGCGGGCAAGCTGTACCTG
GTGGGGCTGGTGCTGTCGGTGGCCACCTCGTTCACCGTGTCCAGCACGGGCGGGATCAAC
CCCGGCCACGCATTCGGGGTGATCGTGCTGCTGGTGGCATTCGGCGGCATGCTGGCCGCG
CGGCTGCGCTGGCTGGGGCGCGCCGCGCGTTACCTGTCGACCTTCGCACTGTCGTTCAGC
TTCCTGCTCTCGTTGGTGCCCGGCGTCAACGAAACGCTGACCCGCTTGCCGGCGGCGCAT
CCGATTGCTGCGGCACCGATGGCCCCGGTGGTGCTGCACACACTGCTGGCCTGCCTGGTG
GTGTTCGTGATCGGCTTTGCCGCGCAGTGCTGGAGGCTGCGAAACCGTGCCTTGGCAGGA
CGATCCTGAGACGCCGCCGGTCACCCCGGCGCGGCAAGTGCGCCCAGCAGTGCCGCCGGT
TCGATCAGTGCAGCCGAGCGCGCCGGATCGAGTTGAATGTGCCGGCTGCAGAAGCAGAAC
GATTGGCCCGCTGCAGGCTCGGGGGTGTTCGCGCTCGCGTCCGGCGTCTCGATCTCCAGC
ACTTCGTCCACGGCCAGCGCCAGGGTTGCGGTGCCGGCGTTGATCAGCAGCATGGCCGGG
CTGCCACCCTCGAATGCCGGTTGGCCGCTCATGCGGCGCAGGTCGACGACGGGTAACGGT
TGCCCACGGACCTCCAGGGTCGGCCTGCCGTTGCGGTCTGCAGGGCCGAATGCCTCCGGA
CCGCGGATTTCGACCGCCGCCTGGATGTCGATGGCGAACAGGACGGTGCCTGCACGCATG
ACGACGATCTCGAACAGGTCGGCAGGCGATGCGCGTGTTTCCGTTGCAGGGTGAGCGGGT
ACGGGCATGCGATGGGCGTGGCGAAGACGATGGGAAAGGAGATCTGGATGATGACGCCTG
GACGCAACGCGCGGCCACGTCGGCGTGCGCGTGCAAGGCGATGGTTCAGTGTCTATCAGG
CGGCTGCGCGTGGCGCGCCGACGCTGCCGACGCGTGGAAAATGCGGACGCAGCAGGCCGA
CGAGCTGGTCCATGCCCGGAATGGAGTGGCCGAACTCGTCCCAGCGCGCATTCACCAGGC
CGGACACCACGATCTGCCCGGTCTCGATGTGGGTCATTGCCCAGTACGGAACTGCACGCG
CGCTGATGGCCATGTCCAGTACCGGCACGACGGCAGCATGCGAGCGGCTGTCATGGATGC
GGCGCTTGACCGCTTCCAGGGCGTCGGGCGGGCCTTCGATGTACTGGAAAAACCGCTGCC
CGTCGACGATCAGCGCACCGGTAACGTCCACCCGGCGATTGAACGTGGCAGATTGCGAGA
CGATCTGGTGGAGGGCTTGATTGGACAGCCCAGCCGACATGCGGCTGGAGTAAGCAAATG
CATGGAGCATGGAAGGGGCTTCTTGTGACGCACGTCACTATACGCACGCAAGCCCGGACC
GTCGTGAGGCTTTGCTCACGCCACGCCTGGCTCCGCGCACTGGATCAACAGCCCACCAAC
CGGTCGGCACCGAGGCCGCCGCGATGCTGGCTGCGGTACTCGGTAGGGCTCGCGTCGACC
TGACCGCGGAAGTGCCGACGGAACGATTCCTGCGAACCAAAGCCGGCCTGTTCTGCAATC
CACTGCAGCGGCCGGTCGGTGGTTTCCAGCAGCTCGCGCGCGAAAGCCACGCGTTCGCGG
ATCAGCCAGTCGATGGGTGACAGGCCGGTGGCCTCCAGGAACTGCCGCTGCAGCGTGCGT
TGGCTGAGCGCGGCCTGCTCGGCGAGGCTGCCCAGTGAGTGGGGCTCGCGCAGGTTGCGG
CGCATCCATTCCATCAGCTTTGCCAAGCGGGTGGGCTCGCCGTGGGGAATGGCGCGGCTG
ACGCGCTGGCTGCGCCCGGCATCACGCCATGGTGCCAGGACCAGCCGTTCGGCCACCAGG
TTGGCCACGCGCGCGCCGTAATCCTTGCGCACCATGTGCAGCATCATGTCCATGCCGGTG
GCCGAGCCGGCCGAAGTGATGATGCTGCCGGTATCCACGTACAGCGCATCCTCGCGCACA
TCGATGCGTGGGAACTCGCGTGCCAGCGCTTCGGTGAGGCGCCAGTGGGTGGTGGCCTGG
CGGCCATCGAGCAGCCCGGCCCAGGCCAGCACGAAGGCACCGGAGCAGATCGAGGCGATG
CGCGCGCCACGTGCGTGGGCACGGATCAGTGCATCGAGCAGTGCCTGCGGTGGGCGCTCG
CTGGGTTCGCGCCAACCGGGGATGACGATGATGTCGGCGTCATCAACCGCGCTGAGATCG
TAGGGAAGCTGCACCTGCGCATTGCCGAGCATGCGCAGCGCACCGGGTTCGCCCGCGCAC
AGCTGGGTGCGGTACCAGGCCACGCCGAGTTCCGGCCGCACCGGCGCGAACAGGCCGACC
GCGCAGCCGAATTCGAACAGCCCCTGGCCGTGGCAGGCGACGATGGCAACGAGCGGCGCG
GTGGGATCGGCGGGTGGGCTGGGCATGGCCTGATGCTACGGGTGGCGGTGCGTGGCGTTG
CGTGATGCGCGGGCATGAGGTGATGCCGGGCGGGCATATGGGAACCGGGGTCGGATCCCT
TCCGCAGGAAGGGCTCTGACCCCGTGGTGGGGAGGCGTGCGTGGGGTCAGAGCCCTTTCC
TATGGAAAGGGATCCGACTCCGTGGGGGACCCTGTGCGTGTGCGCCGCCTAACGTCATTA
CCAGCGGTCATGTGGGTGGCCGGATGTTACGGCTGGGTGACGCGATCGCGCCTGTCGCAC
CAGGTGAACAGGCCCTTGAATGGAAGCGTGTTTCCGGCCCCCCCCACGAGCCCCCATGCC
TGCCGCCCACGCCCCTGTCCTGAGCACTCTCGCTGTTCTGATCACAGCCATCCTTGCCGC
CTCGCCCAGCCATGCGGCTGAAGCAGGCGCAGATCCTGCTGCCACCGCCACGACGGCCAA
CGTGGCAGCGTCCACGCTGGATGCGGTGGTGGTCACCGGCTCACGCACCAGCACGCGCAC
GGTGAAGAACAGTTCCACGCCCATCGATGTGATCTCTGCAGAGGACCTCGCCGCCACCGG
GCAGGGCAACCTGCTGGAAGCGCTGCAGCGCAGCCTGCCGTCGCTGAGCCAGATCGGCGG
CTACCAGAGCGACCAGGAGAGCCTGATCCGTGGCTACCAGCTGCGCAACCTGTCACCGGG
CTACACGCTGGTGCTGGTGAACGGCAAGCGCCGCAATGCCAGCGCTTACGTGAGTGGCGC
AAACGGTGGTGGCTTTCCGGGCCACGCCTGGGCCGACCTGGCGTTGATTCCGGTCTCGGC
CATCGACCACGTGGAAGTGCTGCGCGATGGTGCGTCGGCCATCTATGGCTCGGACGCGAT
CACCGGCGTGGTCAACGTGATCCTGAAATCGCAGGCGCACGGTGGCGATGTGTCGGTGGA
GAGCGGGCAGAGCATCGATGGTGATGGTTCGCGTACCAGCGTGCGCGCCAATGTCGGCCT
GCCGTGGGGCCAGGATGGCTTCGTCAACCTGTCCGGCGAGAACACGCGGCAGCACCACGC
GATCCGCACCCGTCGCTACATCGATGGCTACCTGAGCTATCCGGCAGTAGATGCCAACGG
CAACCGGGTCGCACTGCGCCCGAACAATCGCTTGCCGACGGGTGCATCGCCGAACCCGGC
CGAGGCCAACCGCGATGCCGAGGCCAACACCATCCTCAGTTCGCCGTCGTACGCGTTGAA
GGCTTTCGCAGTGAATGCAGGCCATGGCCTGGGCGAGAGCGCGCAGTTCTACGCCAACGC
CACGGCCAGTGACCGCACCGCGCAGGCGATCCAGAACTTCCGCCTGCCGGCGACCATCTT
CACCACCTACAAGGCACCCGGCGTGCTGAGCGTGTTTCCCGATGGCTTCCTGCCGGTGCT
GGAGACGAAGGAAAAGCAGTACACCGGCACTGCGGGCGTGAAGGGGCAGATCGCGGGCTG
GGATTACGACGCCAGCCTGACCGGCAACCGCAGCACGGTGCGCACCTATACCCGCAATTC
GGTGAACTACTCGCTGCCGTATCCCGGTTCGCCCACTGACTTCTATGACGGCAAGCTGGA
CTACCAGCAGGGGATCGCCAACCTCGACCTGCGCCGTGGCTTCGAGGTGGCGGCCTTTGC
GTCGCCGCTGGAAGTGAGCGCAGGCGCCGAGTACCAGCACGAACAGTACGAACGCGGGGC
CGGGCAGTGGGAGTCGTACACCGGCTTCGGTGCAGCCGCGTTCGTGGGCTACTCCACCGC
CGATGCGGTGAAGGCGACGCGCAACAGCAAGGCGGTCTATGTGGGCGCGGCCAGCAACAT
CACCTCGCGCTGGTATCTGGATGCAGCGGCGCGCTGGGAAGATCATTCCGACTTCGGCAG
TGTGTCCACTGGCCGCCTGACCACGCGCTTCGACTTCACCGACGCGTTGGGTGTACGCGC
GACGGTCAGCAACGGCTTCCATGCGCCCAGCCTGGGCGCACAGTTCTACCAGGCCACGGG
CAGCTGCCCGTGCGGGACCACGCTGGTGGCGCAGGTGTCTTCACCGGCGGCGGTTGCGCT
GGGTGCTACGCCGCTGAAGCCCGAGAAAGCCACCAACTACAGCCTGGGCGTGACCTGGGA
CCCGAGCCCCGCATTCCATCTGGCCGTGGATGCGTACCAGATCGACATCCGTGGCCAGCT
GGGCCAGTCCAGCCAGATCGGCTACAACGCGCAGGATCCGGCGCGCATCACCGACAACAG
CGGTACGGTGTTGAGCGCGGCGCAGAAGAACACCATCGATGCGCTGCTGGGTTCGGCCGG
CATCAGCATCCTGCCGGGTGATGCGTTCTACGCCAGCTACTTCACCAATGTGGGCAATAC
CCGCACGCGCGGTGTCGAGCTGACCCTGGAAGCCAACCAGGACACTGCGTGGGGCAAGCT
GCGCTGGAGCTACGCGGCCAACGTCGGCCGTACCACCATCCAGAAGGTGAGCGACATTCC
GGCGGCGCTGCAGGGGCTGCCGAACATCAACCTGCTGACCAAGAGCAGCGAATACGCGCT
GCGCTTCCGCACGCCCAGCTACACCCAGGTAGCCGGGCTGGGCTGGCAGAACGGGCGCTG
GCGCTCGAACGTCGATTTCACCTACTACGGCCCGATCAAGCGCCTGAACAACGGCGTGGA
GTACAAACAGCCGCCGGTGCTGGTGACCAACCTGTCCGGCGGCGTGGAGCTGGGGGCGGG
CTGGAGCGCGGCGCTGGGGATCAACAATGTGTTCGACAAGCGCACGCGCAAGGTGCCGGA
GTACGCGCGCAGTGCTACCGATGTGGCCAGCATCGAGACGACCTGGGACAACGGCGACGT
GTTGGGCAACGTCGGGGCGTATTGGTATGGGCGGATCAGTTACCGGTTCTGATCTGGGGC
AGCCGAGCATGGCTCGGCTCTACAAAGGCGGGAAGCAGCCGAGCATGGCTCGGCTCTACA
AAAGACGAAGGGCGGCCGGAGGTAGTTCGGCATTATCGAGGAGCAGTTCATGTCTTCTGC
ATTGAAGGTGGTTGCATTGGTGGGGTCGCCGACCAGTTCGGCGACATCGCGCACGTTGCT
GCTGGTGCGACATCTGCTGGCGTCGCTGCAGCAACGCGTGCATGCCAGCGTGGAGCTGGT
GGAGCTGGCGCCGATCGCGCGCTCGCTGGGCCAGTCGTTGTCGCGCGATGAGGCGGGGCC
GGAGGTGGAGCAGGCGCTGCAGAGCATCGAGGCCGCAGAGCTGCTGGTGGTGGCCGCGCC
GGTCTATCGCGGCTCGTATCCCGGGTTGTTCAAGCACCTGGTCGACTTCGTCGGGCTGGA
GGCGCTGGTGGATACGCCGGTGCTGCTGGCAGCGACCGGTGGCAGCGAGCGCCATGCGCT
GGTGATCGACCACCAGTTGCGGCCGTTGTTCAGTTTCCTGCAGGCGCACACGCTGCCGAT
CGGGGTGTACGCCACGCCTGCCGACTTCGACGGCGAGCACATCAACAGTGCTGCCTTGCA
GGCACGCATCGCGCTGGCAGCCGAGCGTGCGGCCGGCCACCTGGCGACGCAGGCGCTGGC
GGTAGCGGCGCCGCTGCGACGCATCGCCTGACGCCATAACCGGCGGCGCTTTGCTTATGG
CCACGCTGCATCTGCATGGCCGGATCTGACCGCCGATTGTCGCCAGGCGTCGCTGCCGCA
GCCGCCGGCATCTCTAGCATCGATATCGAAGCGGCATCGCATTGCCGGCCCAGATGAGGA
CCCCATGCTCGACGCAGCAAGCAAACCCATCCTGTTCCTGCTCGATCGCGAGTTCGAGGA
CGGCCAGATTCCCGGCCAGCGCTTCTTCTGCCGACACAGCCTGTTGCTGGAAGGTGCACT
GTCGAGCATCGACGGCCTTGATGCGCAGCTGGACGTACGTCGCATCGGCTTCGCGCGGCC
GCGCCGCGAGGTGATCGCCGAGATCGGCGAGCAGGACCAGTCGTTGCCCAAGCTGGTGCT
GCCGCAGGGCGTACGCAGCGACCTGGCCAGTGGCGCGCACCAGGACCGGCAGTACATCTC
CGGTGCCGAACCGATCCTGGCCGCACTGAACGGATTGCTCGGCATTCCCGTGGCCCACCC
CTGAGCGAGGACGCGACCGTGAGCTATCAGATCAGCGTGCTGGACAAGAGCCCGGTGGCC
GAGGGCGCTTCGCCGGAGCAGGCGCTGCGCAACAGCCTGCAGCTGGCGCAGCGCGCCGAA
CAGCTGGGCTATCACCGCTACTGGTTTGCCGAGCACCATGCCGCACCGACGTTGGCCAGC
CCTGCACCGGAAGTGCTGGCGGCCTGGGTGCTGGCGCAGACCCGGCGCATCCGCATCGGC
AGTGGCGGGGTGATGCTGCGCCACTACGCGCCGTACAAGGTGGCGGAGAACTTCAACCTG
CTGGCGGCGCTGGCGCCGGGGCGCGTGGATCTGGGCGTGGGCAAGGCCCCCGGCGGCCTG
CCGGCCTCGACTGCCGCGCTGGCAGCCGGGCGTCCGCCGTTCGCTGATTTCGACCAGCAA
CTGCGCGACCTGGAGGGTTATCTGGCCGGCGCCGAAAGCGAGGCGCTGGCGCGGCCGCTT
CCGCAGCAGGCGCCGGAGCGTTTCCTGCTCGGCGCAAGTCCACAGAGTGCAAAGCAGGCG
GCCGAACTGGGCTGGCGCTTCGTCTACGCCGCGCACTTCGATGGTGACCCGAAGCACATC
GAGGCCGCGTTCGACGCCTATCGCAGCGTCGCCTCGCAGCCACCGCTGCTGGCCACGGTG
GCCTTCGCCGCACCGACTGCGGAAGCCGCAGCGCGTCACATCGGTGCGCTGCGCGTCTAC
AAGCTGCACCTCGGTCCCGGGCAGGCGGTGAACCTGCCCAGCGCCGAGGCAGCTGCCGAG
TACGCGCGCCAGGTGGGGGTGGCCGACTTCCGCATCGAGGAAACGCGCCCCAGCGTGCTG
TCCGGTGATGCGCAGCACGTGCGCGGCGAACTGGATGCGCTGCACCGGCGTTTCGGCGTG
GGCGAGTTCATCCTCGATGCGCCGGTGGCCGACCTCGACGCACGCCTGACATCCCTTGAA
CTGCTGTCGCCCGCGCCGCGCGCGGCGGTGGCCTGACCTGCAGGAGCGTTTCCCATGAGC
ACGACCCCGCGCCACATTCCGTTCGGCATCATGCTGCAGGGCCCCGGCAGCCACATGCAT
GCTTGGAAGCACCCGTCCAACCCGGCCGATGCCAGCGTCAACCTGCAGTTCTACATCGAC
ATCGCGCGCACCGCCGAAGACAACGGCATCGCCTTCGGCTTCGTGGCCGACGGGTTGTAC
ATCAACGAGAAGTCGATCCCGCATTTCCTCAACCGTTTCGAGCCGATCTCGCTGCTGTCG
GCGCTCGCTACGGCGACGAAGAAGATCGGCTTGGCCGGTACGCTGTCGACGTCCTACAGC
GATCCGTTCACCGTCGCCCGCCAGTTCGCCTCGCTGGATCTGCTCAGCGGCGGCCGCGCC
GGCTGGAACGTGGTGACGTCGCCGTTGGAGGGCTCGGGTCGCAATTATGGCCGCCCACAT
CCCGAGCATGCACTGCGCTACCAGATTGCCGACGAGTACCTGGAGGTGGTGCAGGGGCTG
TGGGATTCCTGGGATGACGACGCCTTCGTGCGTGAGCGCGACAGCGGCACCTTCTTCGCA
CCGGAGAAATTCCGCCGCCTCGAGCACAAGGGCCGCTTCTTCCAGGTGGAAGGTCCGCTC
AACATCCAGCGTTCGCCACAGGGCCAGCCAGTGATCTTCCAGGCCGGTTCGTCCGACGAC
GGCATCGCGCTGGCCGGCAAGTACGCCGATGCGGTGTTCACCCATTCGCCGTCGCTGGAA
GAAACCCGCGCGTTCACCCAGAAGGTGAAGAACTCGGCGATCGCGCATGGCCGCAGCGGC
AACGACGTGAAGATCTTCCCGAGCATCGGCCCCATCGTTGGCCGTACCGGAGAGGAGGCT
GAAGCCAAGTACCAGGCGATCGCCGCACTGGCCACGCTGGAGGATGCACTGGCGTACCTG
GGACGCTTCTTCGATCACCACGATTTCAGCCAGTACGATCCGGACGCGCCGTTCCCGGAG
CTGGGTGAGATCGGCAGCAACTCGTTCCGTTCCACCACCGATCGCATCAAGCAGGATGCG
CGGGAGAAGGGGCTGAGCCTGCGCCAGGTGGCACTGGAAGCCGTGAGTCCACGACCGAAC
TTCATCGGCACGCCGGAGCACGTGGCCGATGAGTTGATCCGCTGGTTCGATGCCGGTGCC
AGCGACGGCTTCATCCTCGGTTTCGCGGCGCAGCGCGAAGGCCTGGACGATTTCGTGACC
CAGGTGCTGCCGATCCTGCAGGCGCGCGGCTACCACCAGCGCGAGCTGGAGGGGCAGACC
CTGCGCGAACATCTGGGCCTGCCGTACAAGGCCAGCCGTCATTCGACCGATGCCGAGCCG
GCGCGGAAGGCGGGGTAGGGCAATGAGCGGAGACACTGCGGCAGCACCGGGGCATGCCCG
GCGGATTTCCCAATCGACGGGCATATTGCCCGAGATCGCGGCACGCGCCGAGGCCACCAT
CGCGATCCGCCATGACCTGCACCGCCACCCGGAGCTGGCCTTCGAGGAGCACCGCACCAG
CGCCCGTGTGGCCGAGTTGCTGCAGCAGTGGGGCTATGAGGTGACCACCGGTCTCGGCGG
CACCGGCGTGGTCGGCACGTTGCAGCGTGGGCAGGGCAGCCGTCGGCTGGGGCTGCGTGC
GGACATCGATGCCTTGCCGATCCACGAAGACTCGGGGCTGGCCTACGCCAGCCAGACCGA
CGGCCTGATGCATGCCTGCGGCCATGATGGTCACACCGCCATCCTGCTGTCCGCCGCGCA
TTACCTGGCCCATCACGGCACTATCGACGGCACCTTGCAGCTGGTGTTCCAGCCAGCCGA
GGAAACCGGCTCGGGTGCATCGAAGATGATTGCCGACGGCCTGTTCGAGCGCTTCCCGGT
GGATGCGATCTATGGGCTGCACAACTGGCCCGGCGTACCGGTCGGCCACTTCGGCTTCGT
CGACGGCCCGGCGATGGCGTCGGTCGACTGGGCGCGGCTGAAGGTGATCGGCAAGGGCGG
CCACGGTGCCGAGCCGCAGGGCAGCGTGGACCCGATCCTGGTCGCCGCGCACATCATCAC
TTCATTGCAGAGTGTGGTGTCGCGCAATGTCGACCCGCGGCAGATGGGCGTGGTCACCGT
CGGTTCGATCCACGGTGGGCAGGCCGCCAATGTGATTCCGGACGTGGTCGAGCTGAAGCT
GACCGTGCGCGCCTACCTGCCCGAGGTGCGCGACACGCTGCGCCGCCGGGTGACCGGGAT
TGCCGAGCAGACCGCTGCCGCTTTCGGGGCACGCGCCGAAATCGAGTTCCCGCGTGGCTT
CCCCAGCGTGATCAACCACCCGCAGCAGACCGCCTACATCCGCGACGTGGCCGTGCAGGG
CTTCGGCCACGAACAGGTGGTGCCGGAGTTCGCGCCGCGCACCGCCAGCGAGGACTTCGC
TTTCCTGTTGCAGGCGCGGCCCGGGAGTTTCGTGTTCGTCGGCAACGGCGACAGCGCGCC
GTTGCACAGCCCGCGCTATGTGTTCAACGACGCGGCCATCGCACCGGCCGCCAGCCTGTG
GGCGCGACTGGCCGAAGACTATCTGGTGAAGGACGTGGCATGAGCAGCAACGAACGCTTC
CTCTATACGTCGGTGGATGATCCATTGGCGCGGCCGCTGTTCGATGGCCTGGAGCAGGAG
TACGACAGCCGTTACGCCGACGTGCGCCGACGCATCGGCGGCAGCGCCCGCGAGGAGCTG
CAACGCTATCCGGCGCAGGCCTTCGCGGCGCCGGTAGGGGCGTTCGTGCTGCTGCTGCGC
GATGGTGTGGCGATCTCCGGCGGCGCCTTCATGCCGCACCGCGATCCGGACACCGCCGAA
TTCAAACGCATCTGGACGCTGCCCGGGCTGCGCAGGCAGGGCATCGCGCGTCGCGTGCTT
CAGGAACTGGAAGACCAGGCGGCGCGGCAAGGGTACCGGCGGGTGTTCCTGACCACCGGC
TTCCGCCAGCCTGAAGCCGTCGGCCTGTACCTCAGCCACGGCTATACCGCGCTGTTCGAC
TTGCAGGCCGACCCGGAAACCATCGCGCATCTGCCGTTCGAGAAGCACCTGAGCGTATCG
GCGCCGGTCGTTGTGCCATCACAGGCCATGCTGCACGGAGCCCACGCATGAGCACGCCTT
CGACTGCGCTGGATGGCATTGCCGCACCCCCCGCGCCAGCACCGGCGCTGAAGATCGTGC
CGGCCCGGCATCCGCTGCAGGTCTTCGGCACGGTGCTGGCACTGGCGCTGATCCTGATCG
GGCTGCAATCCGTGCTGGGCAATCCGCGCTGGGGCTGGGGCACGTTCGCCGAGTGGTTCT
TCGCGCGCCCGGTGCTGGAAGGCCTGGGTCGCACGCTGCTGCTGACCGCACTCGGTACTG
GCCTCGGTTTCGCGCTGGGCACCTTGCTGGCGTTGGCCCGCGTGTCCGGCTCGCCGCTGC
TGTCGGCGGTGTCGTGGGGCTATGTATGGCTGTTCCGTTCGATCCCGCTGCTGGTGCTGT
TGCTGCTGCTGAACAACCTGGGCTACCTGTACAGCACCATCGAACTGGGCGTGCCGTTCA
CCGGCATCAGCCTGTTCTCGTACCCGACCACGCAGCTGATCGGCGTGTTCACCGCCGCAG
TGCTGGGCCTCACCTTGAATCAGGCCGCGTTCTCGGCCGAAGTGATCCGCGGTGGCATCC
TCTCGGTCGACCATGGCCAGTACGAGGCGGCAGCGGCACTTGGCCTGCCGCGTGGCCGCC
AGGTGCGCCGCATCATCCTGCCGCAGGCGATGCGTTCGATCCTGCCGGCCGCGTTCAACG
ATGTGATCGGCCTGGCCAAGAGCACCTCGGTGGTCTACGTGCTGGCGCTGCCGGAGCTGT
TCTACACCGTGCAGGTGATCTACCGCCGCAATCTGGAGGTGGTGCCGCTGCTGATGGTGG
CCACCGTCTGGTACCTGGTGATCCTTACCGTGCTGTCGCTGTTGCAGCGGCGCGTGGAGC
AACGCTTCGCGCGCGGCCAGCTGCAGCGCGAGCGCTCGGTGTCGCGGGTGTCATCGCCCC
CGCGTGTGCAGGGCGAAGCCGCACCGCGCGTAGCAAGCCGCCCGCGTATCGCCACCCAGG
TTGAAGCGGGCGAGGGCGCGGCGGTGTCGCTGCATGGCGTAGGCAAGGTGTTTGGCGACC
AGCCGGTGCTGGAAGACGTGAACCTGGACCTGCGCGCCGGCAGCGTGACCGTGCTGATCG
GCCCTTCGGGCGCCGGCAAGTCCACGCTGCTGCGGCTGATCAACCACCTGGAACGCGCCG
ACGGCGGTTACGTGACTGTCGGCGGCCAGCTGATCGGCTACCGCCGCGAGGGCGACACCC
TGTACGAGCTGCCCGAGCGCGAGATCCGACGCCGCCGTGCAGAAGTGGGCATGGTGTTCC
AGGGCTTCAACCTGTTCCCGCACCTGACCGCGCTGGAGAACATCATCGAGGCACCGATCG
CGGTGCGTGGCGTGCCGCGCGCGCAGGCTGAGCAGCAGGCGCGCACGCTGCTGGAACGGG
TCGGCCTGGCCGACAAGGCCGATGCCTTCCCGCGCCAGCTGTCCGGTGGCCAGCAGCAGC
GCATCGCAATTGCCCGCGCGCTGGCCCTGCAGCCGAAGGTGCTGCTGTTCGACGAACCGA
CGTCGGCGCTGGACCCGGAACTGGTGGCCGAGGTGCTGAGCGTGATCGAGGAGCTGGCCC
GCTCCGGCACCACGCTGGTGATCGTCACCCATGAGCTGAGCTTCGCCCGCCGCGTAGCCG
ACCACGTGGTGATGATGGACCAGGGCCGGGTGATCGAGCAGGGCACGCCCGAGGTGCTGT
TCGAATGCCCGCGCCAGCAGCGCACCGCCGATTTCCTGGCCAAGACCCTGTAACCGAGAA
GGGAACACCATGAGCCCTGCAGCACCGCGTCGTCCCTCACGCAGCACCCTGTTGATCGTG
GGCGTGCTGGTCATCGGCATCACCGGTATCGTCTATTCGCGCGTGCGGCAGGCACCGGAT
GCCGGCACCGTGGCCGCGACCAGCCTGGCCGGTGCGAACACGGCGGTGTTGAAAGGCACG
TTCGATCCAGAGGCGCAGTCATTGATCCCCAAGGGGTATCGCTTCGTCACGCCCGGGTCG
TTCACCGTGGCCACCCATCCAGGGCAGCTGCCGCTGGCCGACTACGGGGCCGACAGCAAG
GACGTTGTGGGCATCGAGCCCGACATCGCGCGCCTGATCGCCGATGCGCTGGGCCTGAAG
CTGGTGATCGTGCCGGTGGCCTGGGCCGACTGGCCGCTGGGTCTGGAATCAGGCAAGTAC
GATGCGGTGCTGTCGAACGTGACGGTTACCGAAGAGCGCAAGAAGAAGTTCGATTTCTCC
AGCTACCGTTTCGACCTGCTGGGCATCTACACGCGCGCAGACGGGCCGATCCAGAAGATC
GAGAAGCCGGCCGATGTGGCCGGGCTGAAGGTGGTGGTGGGTGCCAGCACCAACCAGGAC
CAGATCCTGCGGCAGTGGGACCAGCAGAACATCGCGGCGGGATTGAAACCGGTGGAGTAC
CAGTACTTCGATGACGCCGTGGTCGGGCGGCTGGCGGTGATCACCGGCCGTGCCGATGTG
TCGTTCGAGCCCAACGCCACCGGCGCCTATTCCGCACGCGACGGTAAGGTGCGGCGCGTC
GGCCTGTTCCCCGGTGGCTGGCCGAACGCTGCGGCGATCTCGGTGACCACGCGCAAGGGC
AGCGGCCTGGCTGATGCAGTGACGCAGGCGCTGAACACCCAGATCGCCAGTGGCACCTAC
GCGCAGGCGCTGAAACGGTGGAATGTGGCCGAGGAAGCCGTGCCGCAGTCGCAGACCAAC
CCGCCGGGATTGCCGACGTTGCAATGACACCGGGCGTGGCCCGGCGCGACCTCCGCTTCT
GTAGAGCCGAGCCATGCTCGGCTGCTTTACCAACGCGCCTCCAGCGTTCTGAACGGTTTC
GCCAGGCGCACGCCCTCGGCGTCGAAGTCGGAAACGCTGCGTCCGTCCACACGCACCGTC
TTCGGCATCGTGCGCGCCGGCCACCAGACCTTCACCGCCGTTCCGCCGCGCAGCCCTTTG
CCAAGCCCCACCTTCAGCACCCCGTCGCGCTGCCGCGCCTGCATCTGCAATGCGCCATAC
GCCGTCGGCAGGCGTTCCACCGCCAATCCATTCCCCGCCACCCACGAAGGCGGTGTGCCC
GGCAGCAGCGAGAGCGCATCATCGTCTTCGCGCATCAGCATGCCGAACAGGGTGCGGCCG
TACTCGGCACCGATCCAGGTATGCGGCATGTCGCCGAGGTAGCGCGGGAAGCGCAGCCGT
GAATGCACTACTTCGGCCAGCACCTGCCATTCAAGCGGGCGCCGGTCGTGAAGCAGGCCC
TGCAGCAGCTCGTCAGCCACGTCTGGCTGGCCGAGGTGCACATAGCTCAGCACGTTGCGG
ATCTCGTACGGCGTGTAGGCATACAGCGCACCGGGCTGGCTGCGCTTGCGCACGTCTTCC
AGGTAGCGGGCGAAGGTGGTCCGCAACGCCTCGGCCGGCAACACGCTCTGCGCGCCGGTC
GGGTCCAGGGCGATCGACACGCCGGTGGGGTCACCATCGCCAAGATCGGCCGATGACGGA
ATGAAGTCGATGCCCTTCCACGCCATCGTTGCGCGGATCGAGGCACGCAATGCGTCGTAC
AGCGCTTTGTACTGCTCGCGCGCCCAACGGGCGGTTTCGTGGTCGCCCAGCGCCTCGGCC
AGCCACGCGCCGTCGTGCCACCCCTTCAGGCCCCAGTAGTCATCCCAATAGCTGTGGGTG
GGTGATGGATAGCCCTCATGGCTGATCGATGGTGCAAGGATGCCCGCAAAGCGTTCCGGG
GCAGGCTGGTCAGCCTTGTATCCGGGCACCAGCGTGCGCTCGCGCAGTTCCTGCAGGAAG
TGCAGCGCGGCCTTCACCTTCGGCAGGTAGTCACGCACCGACTCGGGTCCGCCATCCAGC
CGTGCAACGTCGGCGACCAGCGCCACGTACTGGCCCTGGCTGTCGTACTCGATGTCCGAA
CCGAAGCCGGTGTTGACGCTGCCATCGTCATTGAGGATCGGCGAGACCAGGCCGTTGGCA
TGTACGCCGTGTTCGCTGTACCAGGCCAGGTAGTCGCGCGCGACCTTGGCCTCGCCCATG
CGCAGCAGCACGGCCGAGGTGGCCATGCCGTCGCGGATGAAGGAGCGGTTGTAGTTGCGC
GGGCCGGGCTGCATCGCCGGGCCGGTCTGGTTGATCAGCATGTAGGCGGCCTGCGCGCGC
AGCATGTCCACCAGTGATGGGTCGGGCAGGCGCAGGCCGACCTGGCCCAGCCGTGCCTGC
CAGTCCGCGGACGCCTGCGTGGCCAGTGAATCGAACGCCGCATTGGCATCGCGGGGAAGC
GTGGCCAGATCCAGCGCAGGCGCTTCGGGCAGCACGCCATTGGCATCCGCGGCGGCGGTG
CCCAACGGGAACGCGACCACGATGGCATCGCTGGTTCCCGGCGCCAACGAGACGCGGTAG
TCCAACGCAGCCGAGGCAAGACCCTGGTCATCATGCGCCTGTTGCGCGGAAGGCAGTTGG
CCGGCAGCGATGTCCGCGGTGATTTCCGTGGCGCCATCCCTGCCGAACGGCGCCGCGCCG
GACGCAGCCACTGGCGTGAGCGACTGCAGCAGCGTGCGGCCATTGATGCGCACGGATTGC
CTGTCGATGGCCACATCGCGGATCGGCGACAGCCCGCCGTTCTGCCATGGCGGGTTCATC
TGCATCGGGCGCACGACCAGGCTGAGCGTGCCGTCGATCCGGGTTTTTCCGGTGTTGTGC
AGGCGATGACGCAGGAACGTTACCGGCTGGCCGTTGCGCTCGATGGCGAATACCTCGCTG
CGCAACTCCAGCCCGGGCTGCGGTGACCACGTAGCGGAGGGCATCGGCTTCCAGCCATCC
CGCAGCGCGTGCTGTATCGGCTGTCCTGCCGCGCCAGCGGCGCGGCCGTCAGCACTTCGC
CAGATCGGCTGCACCAGTGGCGCGCCCTTGAAGGCTTCCAGATTGCCGTATTCGTCGAAG
ATCGACTTCTGCCGGCCCGCATGCACGCCCACTGCGGTCCAATAGGTCTGCTGCATCTGC
AACGACGCCGGGAACAACGCGCGCTGCGCGCCGCTGGCAGTGATCTGGTAGCGCTTCATC
GGCGTCATCACGGCTTTCGGGCCGAGCAGGCGCAGGCGCGCGATCTGCGGTGCAGCGCCG
TCCACGCTCAGGCGGAATGTACGTAACGGTTGTGCTGCAGTGGCGGCCAGCCAGCTTTGT
CGATGATTGGCCGCTTGTGCATCGTGTGCGAGGTCCTGCCAACGGCCCTGTGCATCCTGC
ACCTGCAGTCGCGCGGCGCCGCGCGCGCCATCGGCCCAGTCGACGACCAGGCCAGCCGTT
GATTGGGCCCGCGGCAGCGTGATCTCGAACGTATGGGATCCATTTGCCCCGGCCGGCATC
GCGACGGTGCCGCCGCCTTGCCAGAGCGCCGCTGCCTGCGTTGCATCGATACCGCTGATG
CGTGCGCTGAGCGTGCTGTCCAGTGGCTCCATCTCGAAGATCGACACGCCCCAATCGGAG
GTGCGCTGCGGGCTGGCCAGCCGCAGGTAGCGTGCCTGCCGCGGCGCGAAGTACAGCGTT
TCCACGTCGCCCAGCGAATCGGCCATCGTGTACGCGGTCTGCCACTGCGTACCGTCCAGC
GAGGTCTGCAGTGAATAGCCTTCCGGGTTGGAGACATCCCAGGTAAGGCGCGCACCGGCC
AGCAGGGTGGGCGCGCCCAGATCGATCTGGAACCAGTGGCCGGGGCTGAAGGCGCCGCCG
GTCACGGTCTTCGGGTCGCCGTCGATCAGGTGGCCGATCGCCATCGCCGGTACCTGCTGC
GAGGAACTGCTGGCCTGCCATTGGCTGCGCGGGGGGAGGGTCTGTGCCTGTGCGCTGGAG
GCCAGGGCGGCCAACAGCAGGGCGGCGGCAGATCGCCATGGGATAGCTGAGCGGGAGACC
TTGGAGCGTTCGGCGCGCAACGTCATTACGGACTGCCTCGCAGGTTCGACCGGAATCGGG
CGAGCGCTACGCTAGCAAGGGATGTAATCGGTTACATGACGCACTGCAGCGCCGCAGGCC
GCTTCCGTGGTTGACGCAGCCGAGCATGGCTCGGCTCTACATGGCTTCCGGCAGGTCAAA
CGGCATCCCCCGTTAAAGCTCCACCGTCTCCCACCATCGCGTACCCGCCTGCGGCGCCTG
CATGTCCAGTGCTTCGCCCATCGTCGGCGTGGCCACCGGCACATTCTTTGCGGCGGCCAA
TGCAGTGATGCGCTCGAACGGCTGCTGCCATGCGTGCAGGGCCAGATCGAAGGTGCCGTT
GTGGATCGGCAGCAGCCACTTTCCGCGCAGGTCCAGGTGCGCCTGCAGGGTCTGTTCCGG
TTGCATGTGCACGAACGCCCAGCGCGGATCGTAGGCGCCGGTCTCGATCATGGTCAGGTC
GAACGGTCCGTACTTCTCGCCGATGGCCTTGAAGCCATCGAAATAGCCGGTGTCGCCGCT
GAAGAAGATGCGGAAGTCGCCGTCCTGGATCACCCATGACGCCCACAGGCTGCGGTCGCT
GTCACCCAGCCCGCGGCCGGAGAAGTGCTGGCCCGGGGTCGCGGTCAAGCGCAGGCCACT
GGCTTCAGTCGACTGCCACCAGTCCAGCTGTTCCACCTTGCTGGCGTCCACACCCCATGC
AATCAGCTGGTCGCCGACGCCGAGCGGTGCGATGAAGCGCGCGGTCTTGCCGGCCAGCTG
CATTACCGCGGCATGGTCGAGATGGTCATAGTGGTTGTGCGAGAGGATCACGCCGGCGAT
GGGCGGCAGTTCGTCGATGCTGATCGGCGGTGCGTGGAAGCGCGCCGGCCCCATCCACTG
CACCGGTGAGGCGCGCTCGGAGAACACCGGGTCGGTCAGCCAGTACTGGCCACGCAGCTT
CAGCAGGATCGTGGAGTGCCCAAGCCGGAACAGGCTGCGATCCGGCGCAGCATCCAGGGA
GGCGCGGTCCAGCGGCTGCACCGGAATCGGGTGGGCTGGCACGGTGCCCTTGGGCTTGTT
GAACAGGAACGTCCACCAGATCTCCGCACCGTCGCGCAGGCCCATCGCCGGACGGGGCAG
GACATTGCGGAACTTGCCGTCGCGGTACTGCGGCGAATCGGGGAAGTCGGGGAGGGACCA
GGACTTGCAGAAGGTGTAGGCGGTCACGGCGAGGATTCCAAGCAGGAGGACAAGGAGCAG
GCGCTTCATGGGTGACGTCCGCTGGGTACACTGCACAGTGTAGTTTCGCATTTTTCAAAA
GTACACTACTGGGTGTAAAATGGTGGCGTCCGTTCAGCTATCCGGTCTCCGCCATGCCCC
GTGCCCCACAACGCCTGACCGACCGCAAACGCGAGGCCATCGTGCGCGCGGCGGTGGAGG
AGTTCCGTGCATCGGGCTACGAGGCGACCAGCATGGACCGCATCGCCGAGGTGGCCGGGG
TCTCCAAGCGCACCGTCTACAACCACTTCCCGAGCAAGGAAGCGCTGTTTTCTATGATCC
TGGAGGAGCTGTGGGAACGCAGCGTGGCCAGCGACGCACTGCCGTATCGCGCGGACCAGC
CGTTGCAGGCGCAGCTGCTGCAGTTGCTGGGCCAGAAGCTGGAACTGCTCAGCGATGCCA
ACTTCATCGACCTGGCACGGGTGGCGATGGCCGAGGTCATCCACTCACCGGAGCGGGCGC
AGGCCATCGTCTGCCGCATGGGCGAGAAGGAAAGTGGCGAGAGTGCGTGGATCCGCGCAG
CGATCGCCGATGGCCGGTTGCGAGAGGTTGATCCGGAATTCGCCGGCCACCAGCTGCATG
GGCTGGTGAAGAGCTTCGCGTTCTGGCCGCAGGTGACGATGGGGCAGCCACCATTGACCG
CGCAGGAACGCGCACGCGTCGCCGAATCGGCGGTGGCCATGTTCCTGGGTTTCTACGCGG
TCTAGCTGGCGGCGAAGCGACGGAACTCGTCGGCCGGCAGCGCCGCCGAGTACAGGTAGC
CCTGGCCGACATCCACCCCGAGTGCGCGCAGCTTCTGTTCCTGGGCCAGGGTCTCGGTAC
CCTCGGCCACCACGATCGCGCCGCAGCGGTGCGCGACTTCGACGATGAAGCGAACGATCG
ACTGCGACTTGGCGTCGGACAGCGTGGCGATCAACGCCTGCTCGATCTTGACCTCGGCGA
TGGCCAGCTGCGAAAGCAGGATCAGGGTCGAGTAGCCCGCGCCGAAATCATCCAGCGACA
GGGTGACTCCGGCCGCCAGCAGCTGTGCGATGTTGGCATCGACCAGGTCACGCTCGACGA
TCTCGGTCCACTCGACGATTTCCAGCCGCAGCATCGCGCCGGGGATGTCGTGCAGCTGCA
GCAGTTCCTGCAGGCGCAGGCCGAAGTCGGGCAGGCGCAGGGATTCGGCTGACACATTGA
CTGCGATGGTCAGCGCCGCGCCGTCCTGCCGGCAGTGCTGCAGGAAGTGCACCGCCGACT
GCAGCGTGGCCCATTCCAGGTCTGCCAGCCGGCCCTGCCGGCGCAGCAGCGAGATCACCC
GCATCGGTGCGATCGGCCGGCCTTCGCCATCGCGCATGCGCAGCAGCGCTTCGGCGCCGA
CCAGCTGGCGGTCCTGCAGGCGATGCTTGGGCTGGTAGCACAGCGGTGCGTCGCCCTGCT
GCAGCCAGCGTTCGAGGGCGAATTCGATCAGGGCGTCGATCTCGCCGTCGCGCTGGATCG
GGTCGTCGAAGAACACGACGCCGGATTCGATCGCGCTCAGTGCCACGGTGATCGCGCGGA
ACGGAAGATGTCCTTCGTCGGCATCAACGGGGGGCTTCAATTCAACCACCGCACAACGGA
ACAGTGGCCGGAAGCCAGGCCAATCGCGGCCGACCCGATCGGCCAGGTTGCTGGCCAGCT
CGGTGATCTGCGGTTGTATGCGCAGTTCGGACAAGGTCATGCCGCGCACCAGGATCGCCA
GCGCGGCATCACCGAACTGGTAGACCTCCACGTCGTCCACCGCCAGCGATGGCAGCAACC
GGTGGACGTCGGCCGGTGTATCGCGCTGCCACAGGCCGTTGTCCTGCAATGGCCCGTAGC
GCAGGCGCAGATCGCGCAGGTTGCCCATCTCGGCCACGATCAGGCAGGCCTTGCCGATGC
CGTCGTTGTCGCGCCAGTACCGCTGCAGGCGTTCACCGAGCGCACGCATGTTGGGCAGGC
CGCTGATCGGATCGATGCGCAGCCACGCCTGTTCGCGCTGGCGCTGCGCATCGATCTGGG
CATCGTTGTAGACCAGCGCGAACACTGCGCCGAGTACCAGCAGCGAGACCGGCAGTGCCA
GCACGCGCTGGATCGCCAGTTCGGCCACCGGTAGTTGATCGGCCCCAATGATCGCCACAC
CCAGCGCCAGGCCCAGAGCGGTCATCCCGATACGCACGGACCACGCCTGCAGGATCATGC
GTGGCGAGAGGTCGTTGAGCATGCGCGGGTGCAGGCGCCTGCGCAGCCAGACGCCGGCCA
CCATCTGCAACACGGCCTCGAGGCTGGCAGGCAGGAAGAACTGGGTGCCGACGAACTGGT
AGCGGGCGAGCAGGGCGGCGGCCAGGCAGGCCAAGCCGCCGCGCCAGCCACCGAGCAGGC
CACTGACCAGCAGGATGTCGAAGCCGAGGTGCAGCTTGACCACACCCTGGGTGTAACGGG
CCACGAACCAGGAATTGAACAGGTAGATCAGGCCCAGCGCTACGCCGACATACAGGCGCC
GTCCTTCAATGGCGTGCCCGGCGCGACGGGTGGCGATCAGCAGCACGCCGATCATGCCGA
TCACCGCCGTGGCCTGCAGCAGGTACAGCGGCAGGCTGGGCAGGGCGCTGTCCAGGACCT
GGGCCGAGACCCGTGAAAGCGCATCCATAGCAGGTTCCCGCCTGTGACCGACGGCCAGTG
ACGAGCAGGGTAAACCACAGGCGCCTGTGCGGCCACCAAGGGCCAGGCCAAGGTCCCTGC
GGTCAGTAGCGTGGGTCGGCGATGGCGGGCAGCACCAGTTCGCGCACGAAGGAGGACGGT
GACAGCTGCAGCAGGGTGCGTACCATCGCCACGACATCATGGACCGGCACCAGTTCGCCG
TCGCCGCGCGCTGCGGCGTCCGCTACCGGCACTGACAGTGCATCGTCGGTGTTGAGGTAG
CCCAGCTGCAGGCTGGTTACCGCCAGGCGCCGATCCCGGAAGCCTTCGCGCAGCGCATCG
GCGATGCCGTTGAGCGCGAACTTGGATGCGCCGAACGCCACTTCCGGGCGGCCGCTGCGC
GGCAGCGCCGAGGTCGAGCCGGTCAGCACCAGCTGTGGACGTGCTGCGCCCAGTACCCTC
GGCAGCAGGCGCCGCAGCAGCACCAGGGTGGCGGTGATGTTGACGTCGACCAGCTGGGCA
AGCGCGGCATCGCTTTCGTCGAGGAAGGCGTACCCGTCGCTGAAGGCCGTCTCTTCCCAG
ATGCCCAGGTTGTGGATGAGCACATCCAGATCGGCCGGCGCCTGCGCTGCGATGTGATTG
GCAGCAAGGGTGGGCTGGGACAGATCCGCTTCGATCCACTGCAGGGTGACGCCCTCGGGG
CATTCGAGGTCGTGCGGGCGGCTGCGCGAAACGCCGATGACGGTGTCGCCTGCACTGCAC
AGGCCTTCGACGAACGCTCGACCGAGGCCCCTGCTGGCGCCGATGACCATCAATTTCATG
TGGCTTCCTTGTTGTGCTGCGGCGGCCTCAGTCGGCCGCCAGAATGGTGTCCCAATCGGC
GAACGCGCGCAGGCCGCTGCGTCCGGCGGTGATGATCGAGGCGGTGTTGTCGAGCTGGCA
ACGGTATTGCGGCTGCAGCCCGGACGCCCGCGCGGACACGGCCATGGCGTGTACCAGCTG
TCGCGCGTGACCGCGACCGCGGGCCTCGGGCAGGGTCAGTACGCCCATATCGGCGAAGGC
TGGATCCAGGCTCCAGGGGTACATGCTTCCCGCAGCGACCAGGCGCTCGCCGTCGAAGGC
ACCGAACACCTGCCAGTGATCCAGCTCGACCCAAGCGGCATCGAGATCGTCCTCGCTGGC
GGTGGCCTGGAACGCGCTGAACGCTGCCGCGTCGGTCGCGCCGAGGCGGCGGATATGCGG
TGGGGCAGGGTGTTCGGCGAGGGCGGCGAGTGTTGCGGTGGGGAAGTAGAAGACACGATC
CGCGCCGTGCGTATGCTGGCCGAGCTGCTGCAAGCGCTGTTGCAGCTGCGCCAGTGTCCA
GTGCGGTTGCGCACGCAGTTGCAGGCGAGCGGCCAGGGCAGGACGCAACAGCGCTCGGGC
GGGGCCCGCGACCGGCTGTAACAGCATGCCGTCCTCACCCTCATCGACATCATCGCTGCA
CGCCAGGTGCAGCTGCGGCCCCTGCTGCAACGTGCGCTGGCCGGCGAACACGCGCTTCCA
GGCAGCATCGATCAACGGGGAAATCGCATCATCCATGACAAACGGTTCGCTCAGTGTCGG
GGCAGTTCAACCTGCAGGCCTGCGGCCTTCCATTCGGGATAGCCGGCGGCCAGTCGCTGC
GCGCTGAGGCCGGCTTCGCGCAGCATCATCACTGCATCGTTGGACAGCACGCAGTAGGGC
CCGCGGCAGTACGCGACAATGTGGACGGCGCGCGGCAGTTCGTCCATCCGCGCGTGCAGT
TCCGTAGCGGGAATGTTCAGCGCGCCGGGCAGGTGGCCCAGATCGAATTCCTCGCGCGGC
CGCACGTCCAGCAGTACCACGCTGTCGCGTTGCTCCAGCAGCTGCTCGACGGTCAGCCCT
TCCAGTGCATCGCGGCGCTGCAGGCTGTCGGTGAGGACGCCCTGCATTTCGCTGCGCTGG
TGGTCGGCATAGTCGCGCAGCGCGGCCAGCAGGTTGGCCAGTGGGCCGTCAGCGCTGCGG
TAGAGGATGCGCTTGCCGTCACGGCGGGTCTGCACCAGGCCGGCACGACGCAGCTGCTGC
AGGTGCTGGGAGGTATTGGCCACCGACAGGCCGCTCAGTTCGGCCAGGCGCTCGACCGCA
CGCTCGCCCTGGGCGATGTGCTCCAGCAGGGCCAGGCGGTGCGGGTGGCCCAGGGTGCGG
GCGATCTCGGCCAGCGCTTCCAGCGTGGACGGCGGCAGCTCGGTTGCAGCGTTCATGCCG
GGCACGCTAGCATCGCTCCATCATTCAATCAAATAATTGAAGGTTGGCGGAATGAGTGGC
TGGGCGACGACATTGGTGATCGATGCGGTAGTGATCGGCGTGGGCGCGACCGCGCTGATG
GATCTGTGGGCGTTGCTGCAGCGCAGGCTGCTCGGCATTCCGTCGCTGGATTTTGCGATG
GTCGGCCGCTGGCTCGGCCACCTGCGGCGTGGGCGCTTGCGCCATGAGGGCATTGGTCGT
TCGCTGCCGGTGGCCGGCGAGCGCGCGCTTGGGTGGACCGCGCATTACGTGATCGGTGTG
GTCTTCGCCGCGTTGTTGCTGGCCGTGGTCGGGAACGGTTGGGTGCAGGCACCGACCCTG
TGGCCGGCGCTGGCCTTCGGCATTCTCAGCGTTGCCGCGCCGTTCTTCATCCTGCAGCCG
GGCATGGGCGCCGGCATTGCCGCTTCGAAGACCCCGGCGCCTGGCAAGGCGCGGCTGCGC
AGCCTGGTGGCACACAGCGTGTTCGGCGCAGGCATGTACCTTTCCGCGCTGCTGTTGGCC
GGGGTCCGTGCAGGATGAGCGAGAATCCGTGGGGTCACCGGCAACAGGAACATCCCCGCA
TGGAAGTACCCGATCCTTTCACTGATGGCATGCCGCTGCCGTGGGCGTGGCGGGAAACAT
TGGCCGATGCGCGCATCGAGCGACAGTCGATCGGCGTATCGCGCGCAGACGTCGCCCGTG
TGCATCGCCCGGGACAGGCTGATGCCTTCCTGAAATCGGAAGTGATCGATGCCTTCAGTG
AGCTGGGCGATGAGATCGCGCGCCTGCGCTGGCTGCAGGCGCAGGGCCAGCCGGCACCAA
CGGTAATTGCCACCGCCGAAGAAGCGGGCCGGCGCTGGTTGCTGATGAGCGCGCTGCCCG
GCCGCGACCTGGCCTCGTCGCCTGAGCTTCCGCCCCAGCGCCTGGTGGAACTGCTGGCCG
ATGCGCTGCGGGGCCTGCATGCCATACCGGTGGCGGCCTGTCCGTTCGACCAGCGGCTGG
CCTCGCGCCTGCAGGCCGCGCAGGCACGGGTCGAGGCGGGCCTGGTCGACGCCGATGACT
TCGATGACGAGCGCCTGGGGCAGAGCGCACAGCAGGTGTTCGCCGAACTGCGCGCTACCC
GGCCCAATCACGAGGATCTGGTGGTCAGCCACGGCGACGCCTGCCTGCCGAACCTGCTGG
CAGCCGAAGGCCGTTTCAGCGGTTTCATCGACTGTGGCCGGCTGGGTGTGGCCGATCGCT
ACCAGGATCTGGCGCTCGCCGCGCGCAGCCTGGTCCACAACTTCGGCGACACGCGCTGGG
TCGCGCCGCTGTTCCGGCGCTATGGCGTTGTGCCCGACGAACGGCGGCTGGCGTTCTACC
GTCTTCTCGACGAGTTCTTCTGAAACCTCGGAGGGCAGCGTAGGCAGGGCTGAACGGTGC
CCTGCCGGCGGATCCGGGCGCCCTTAAAAGTGGACGAACGTTCGTTCACTATTTGTGGCA
TGAACCGAGCCGACCGCAACGAGCAACGCATCGCGCAGATCCTGCAGGCCGCCCTGCAGT
GCTTTCTCGTGAAGGGCTTCCACCAGACCAGCATGCGTGACATCGCGCAGGCGGCCGGCG
TCAGCCTCGGCAATCTCTACAACCACTTCCCGGGCAAGGAGGCGATCATCCTTGCGGTGG
CCGTGGCCGAAGGCGAGGAACTGGCACCGTTGCTGCAGCGACTGGCCGCGTCCGATGGCG
AGCGCGCACGGGTGCTGGTTTTCCTTCAGGACTTCCACGCACTGTGCCGGCAACCGGAGT
GGGCAACGCTCGCCGTCGAAGTGCTGGCCGAGAGCGCACGCAATCCGGCCGTGGCCGAGG
CATTTGCGGCCAATCGCAGGCAATTGCAGGCGACGCTGGCCGAAGCCCTGCAGCAGGTGG
CACGGCGCGAACGTCGGCGCCCCGTGCTGGCCCCGGCACTGCAGGCACAGGTGCTGCTGG
ATGCCATCGAAAGCGATGCCCTGCGCCGAGGGCTGGGCGAAGCCGGGGGCACCGATGAGG
CATCGCTGGATCTCGGCCTGCTTGCGCTGCTGCTGGGCGCACGCGCATGAGCGCCGTCGA
CCGGCGACTGCACGGCGTTGATCTGGCGCGTTACCTGGCCTTGGCCGGCATGGTGCTGGT
CAACTTCCGCCTGGCGATGGCCGTGCCGGCAGAGGGCGCCGGATGGTTGGCAGGCGTCTT
CCACTTTCTGGAAGGCAAGGCTTCGGCGACGTTCGTTACGCTGGCCGGGTTGGGCCTGGT
ACTGGGCACGCATCGGCAGGGGTGGTGGCCGGCCAGTGTGCAGACCTGGCGGCGCGCACT
GTTCCTGCTGGTGCTGGGCCTGCTCAACCTGACGCTGTTCCCGGCCGATATCCTGCATTA
CTACGCGGTGTATTTCGCGCTGGCCGTGCTGTGGCTGCGGGCCTCGCCGCGGGTGTTGCT
GGCCAGCATCGTGGGGATCGCGGCCTGTTCGTTCTGGGCGTTGCTGCACTGGGACTACAG
CCAGGGATGGAACTGGCAGACGCTGGAATACGCCGGTCTGTGGCAATGGCCGGGCGCGGC
CCGCAACCTGCTGTTCAACGGGTTCCATCCGCTGCTGCCGTGGCTGTGCTTCTTCCTGCT
GGGCATGCTGCTGGCGCGGCTGCAACTGTCGCAACCGCGGGTCCAGCGCGCGCTGCTGGT
GCTGGGCCTGATGCTGATCGTGGCTGGACATGGCGTGCAGCAGCTTGCGCAGGGAACGCC
CTGGCAGGCGTGGCTGGGAACGCAGCCGATGCCACCGGGACCGGCCTACGTACTCACAGG
CGCGGGCGCGGCCTGCAGTGTCATTGCCGCCTGCCTGTGGCTGACGCGTGTACGACCGGG
TGACTGGCTGGAACCGTTCACCGCGGCCGGGCGCATGACCCTGACCCTGTACGTCGGCCA
TATCCTGCTGGGCATGGGCACGCTGGAAGGCCTGGGCCTGCTTGATGGCAGCGCGTCGCT
CGCGTCGGTGCTGCTGTGGGCATTATTGTTCCTGATGCTGGCCACGGGCGCAGCGTGGCT
GTGGTCCTGGCGGTTCGCGCGGGGCCCATTGGAAGCGGTGATGCGACGCGTCGCCGGCTA
GCACTTTGGTCGCGCAGGCACGATGTTGTGACGGACATGTCTGTGTCGCGGCCCGCGCAT
CTGCGATAGTGGCGGCAGGTAATACTCTCCGCTTGCATCCATGTCATTCGCTTCGGCGCA
GCATCTCGGCGAAGTCCTTCAGCAGTCCTATGGCATCACCGCCAATGCCGTGGTGCCACG
CCCGGTTGGCGCCGATGCCAACGCCAGTGTGTATCGCATCGATGCACGGCGCGGGCAATG
GTGGTTGAAGTGCCGCAGTTACCAGGTTGCCCCTGCCGTCTGGGACACCCTGCATTGGCT
GCGCGGCACGCTGGGCATCGAGGAAATCGTCGCGCCCTGGCCGGCCCTGACCGGTGGAGC
GTCAGTGCAGCGCTGGGGCCTGCAGTTCACCCTGTTCCCGTATGTGGAAGGCCAGTCCGG
CTTCGAGGCGGCGTTGAGCCGCACGCAGTGGCAACGATTGGGCGAGGTGCTGCGGCGCCT
GCACGAGGCGTGCCCGCCACCGGCGCTGCAGGAGGCGCTGCCGAGCCTGCGGATGGAAAC
CGCGGCGCTTGATACGGTCGGGCAATGGCTGGCCGGCGAGGGCCTGGCGGCCGCCAGGGA
TGGGCTGGGCCGCGCCTTCGTATCCGTCTGGGACCAGCAGCATGCGCGCATCGCGGCGCT
GCATGCGCAGGCACTGCAGCTGCACGCTGCGTTGCAGGATGTCCCGGTGCGGCTGCACCT
GTGCCACACCGACCTGCATGCCGGCAATCTGCTGATGGGCAATGACGGCAGCCTGCACCT
GATCGATTGGGATGGCCTGTCGCTGGCCCCGCGCGAGCGCGACCTGATGTTCATCGGTGG
CGCGGTCGGTGGGCGCTGGGGGCGCGAGAACCCGTTGGGATTCGAGGAAGGCTATGGCAG
TGACCGCGGCGATCCACGCTGGATCGCCTGGTACCGGCACTGGCGCATCCTGCAGGACCT
GATCGAGTTCCAGCAGGTCCTGCTGGGCAGTGATGGAGAGGACCGTTCGCCGCAGCTGCG
CCGGCAGTCGCTGCATTTCCTCAGCGAACAGTTCGCACCGGGCAATGTATTCGACGCGGC
AGAGCGGGTGTATCGCGCGCTGTAGATCCACGCCATGCGTGCATGGCATTTTCTACGATG
AACCCTCACGCTGCGCGATGAGTCGAGCATGGCTCGGCTCTACAGGGGGCCGCGGTGTCT
GCGCGGGGTGTGGATCTACTCTGCGGGCTTGGCCGCTGCAGAGGCCGCCGCGCTTGCAGC
GCGGCGTGACAGCACGGCTTCGCGGTGGGCGATGTAGGCGTTGGCGGCGAGGATGATGCC
GGCACCGATGATCGTCCAGCGGTCCACCGTTTCGTTGAACAGCAGCCAGCCGAACAGCGT
TACCAGGGGCAGCTGCAGGAAGCTGATCGGGGTCAGGGCGGAGACTTCGCCCAGCCGTAG
CGCGCGGGTCCACAACAGCTGGCCGACGGTGCCGAGCACGCCGGTGGCCAGCAGCCACAG
CCAGGCCGACCCGGTTGGCCAGGCCCAGACGAACAGCGCCGGCACCAGCGACAGCGGCAC
CCAGAACACGTAGGTATAGAGCACCACGGTATCGGCACTGTCGACGCGGGTCAGCTGCTT
GATCTGGATCGCCACCAGCGAGCTGAGTACCGCCGCACCCACCGCGACCAAGCTGCCGGC
GGTGAAGCCGGCGGTGCCGGGACGCACGATCACCAGCACGCCGATGAAGCCGACCACGAC
CGCGGCCCAGCGGCGCACGCGCACGGTTTCACCCAGCCACAGCACGGCGGCAATCGTGAC
GAACAGCGGCGTGGAGTACGACAGCGACACCGCCTGCGCCAACGGCAGGTGGCCCAGTGC
CCAGAACGCGCACAGCATCGAGCCCAGGCCAATCGCACTACGCACGAAATAGCGCGGCAG
CTGCTGCGTCTTCAGCGGCGCACGGCCCGGCCGCAGCAGCATCGGCAGCAACGCCAGCAG
GCCGAAGGCATTGCGGAAGAACGCCACTTCCTGGGTCGGAACGTAGCGTGTGGCATAGCG
GATCGCTACCGCCATCAGGCCGAACGCCATCGTACTGCCGAGCATCAACAGCGCCGCCCG
CATCGGAGTGGCGCCGGGGGAGAGGGCGAGAGTGTTCACCACTGTGCGCCGAGCAGGCGG
GGCTCCGGTTCGATCGGCACGCCGAACTTCTCCAGCACCGAGGCCGAGATGCGGCGCGCC
AGCGCCAGCAGTTCAGCGCCGCTGGCATTGCCGTGGTTGACCAGCACCAGCGCGTGGCTG
GGAGCCACGCCGGCATCGCCGTCGCGGAAGCCCTTCCAGCCGCAGGATTCGATCATCCAG
GCCGCCGAGACCTTGCGCTTGTCGTCCTGCTCGGCCGGGAACACCGGCAGGTCGGGGAAA
TGCTGCAGCAGCACGTCGACCTGCTCCAGCGGCAGCACCGGGTTCTTGAAGAAGCTGCCG
GCATTGCCGAGTACCTCCGGGTCGGGCAGCTTGCGGCGGCGGATCGCGATCACCGCATTG
GCCACGTCCACCGCGCCCGGCAGCACCACGCCCTGCGCCTGCAGCTCTTCGCGGATGCCG
GCGTAGTCCATGCGCAGATCGTGCAGCAGTGGCAGTTTCAGTTCGATGGCGGTGATCAGG
TAGCGATCGGGCTGTTGCTTGAACACGCTGTCGCGGTAGGCGAAACCACACTGTTCGTTA
TCCAGGCGCACCCAGGCCTGTTCCTGGCAGTCCCAGGCTTCGACCGCCTGGATGAACTCG
CCGACCTGCGCGCCATAGGCGCCGATGTTCTGGATCGGTGCGGCACCGGCGGTGCCGGGA
ATCAGCGCCAGGTTTTCCAGGCCGGACAGGCCTTCCTGCAGCGACCACATCACCAGGCCA
TGCCAGGGCACGCCGGCGCCGGCGCGGATCACGGCATGGTCGGCGCGGTGTTCAAGGAAA
CTGATGTCGCGGTTGCCGAACACCAGCACGGTACCGGGCAGGTCCTCGGCGATCAGGACG
TTGCTGCCGGCACCCAGCACCAGCAGCGGGCCGTTGGCCACCTCGGGCAGTGCCAGCACC
TCCGGCAGCAGCGCGGCATCGTGCAGTTCCAGCAGCTGTTCCGCATTGGCCTGCACGTGG
AAGGTATTCAGTGCCTGCAGCGGCGCATTGCGGGTGAGTGTCCAGCGCAGCGGGGCGTTG
TCGTCGGTGGTGTCCATGGGCGCGCTCACAGTGGGGCCACCGCGCCGCGGCTCGGCGCTT
CGCGGCGGCGACGGATCGCCTCCACGCATTCGGAAACCAGCGCCGGTCCACGGAAGATCA
GGCCGCTGTAGCACTGCACCAGCGCGGCACCGGCCGCCATCTTGGCCACGGCATCGGCAC
CGGACAGGATGCCGCCGACGCCGACCAAGGGCACCGACTCGGGCAGGCGCGAGCGCAGGC
GGCGCAGCACCAGCGTGGACTGCTCCAGCACCGGCGCACCGGACAGGCCACCGGCCTCGT
TGGCCAGCGGATCGCCGGCCACCTTGCTGTGGTCGATGGTGGTGTTGGTGGCGATCACGC
CGTCCACCTGCAGCTCGCCCAGCACGCGGGCGGCGGCATCGATGTCGCGCTCGCTGAGGT
CCGGCGCCACCTTCACCAGCATCGGTACGCGGCGGCCGTGGCGGGCCGCGAGCTCTTCCT
GGCGGTCACGCAGCTGGCTGACCAGCTGGCGCAGCGCGGTTTCTTCTTGCAGTTCACGCA
GGCCGGCGGTGTTGGGCGAGGAAATGTTGACAGTGATGTAGTCGGCCAGCGCGTACACCT
TGTCCAGGCAGGCGATGTAATCGTCCACGGCCTGTTCGTTGGGGGTGTCCTTGTTCTTGC
CGATGTTGATGCCGAGCAGGCCGCGGCGGTTGCGCGCGCGCTCGACGTTGCGCACCAGTG
CGTCCACGCCTGCATTGTTGAAGCCCATGCGGTTGATGATCGCGTTGTGTTCCGGCAGGC
GGAACAGGCGCGGCTGCGGATTGCCGGCCTGCGGGCGCGGGGTGATCGTGCCGATTTCGA
CGAAGCCGAAGCCGAGCGCGAACAATGCATCGATGTGCTCCCCGTTCTTGTCCAGGCCGG
CGGCCAGGCCGACCGGGTTGGGGAACGTCAGCCCGAACACCGTGCTGGGCATCGGCGCGA
TGCGTGCGGCCAGCAGCGGCGTGGTGCCGGTGCGATAGGCCAGGTCCAGTGCGGACAGGC
CGAGGCCGTGGGCGCGCTCGGCGTCGAGCGAGAACAGGAAGGGGCGGGCAAGCGAATACA
TGCGTCGGTTCAGTCCAGCGTGCCGAGGAAGGCTCGGGTTCGATATTCAAAAGCAACCTG
GCCGTCGACCGCGTGGGCGGCGAACAGGTGCTGCAGAGCGTCGATCATCGGTGCGTGGCG
CGGATGACCGGGTTGAGGGGCGTAGGAGGAGGAGAGCAGGCGCCCGCGCAGGGCGTCGAA
GTCCAGGTGCTGCACGTTCGGCAGCTCCACCCTGCCGCGCAGGCCAGCGCCGAACCAGGC
CTGCATGGTGGCGTCGTCCTGGTAGCGCTCGGCCACGGCGGTGTAGTCGGTGCCGTAGTC
CAGCAGCAGCTGTTCGTACCCGATCAGGAACGGGCTCGCATCGAGCAGGCGAGAATTCCA
GTAGATGAGGGCCTGGCCGCCGGGGCGCAGGATGCGCTGCCACTCGGCGCGTACCGCCAC
GGTGTCGAACCAATGGAAGGCCTGCGCGACGCTGACCAGATCGATGCTGGCATCGTCCAG
CGCGGTGGCCTCGGCGCGGCCGTCCACCGCACGGAACTGCGGGTACTGCGGTGCCAGCCA
TTCTTCCGCCGCGCCCCGCATGGCCGCATTGGGCTCAACCGCGACAACAGGATGGCCGCT
GGCCAGGAACAGGCGGCTGGAAATGCCGGTACCGGCGCCGATGTCAGCCACACGCGCCTG
CTGGCTGACACCCATCGGGCCATGCAGCCACTCCAGCAGCGCGGGTGGGTAGTCGGGCCG
GTAGCGGACGTAGTCGGCGACGCGGCTGCTGAAGCGTTCAGTGCTGTCGGAGGCGGTCAT
GGCGTCAGTTCGACACCGCCGCCAGCCACGCCAGGCCGCCGAAGAACAGGATGAAGACCA
CGATGGCGGCAAGTGCCGCGCCGACCATGACCCAGCCCAGCACCAGGCCGGTGACGGCCA
GGCCATCGCCTTCCAGTTCGTGCGGGCGGCGGCGGATTTCGGCGCGGGCCATGTGGCCGG
TGATGATGGCGACGATGCTGGCCACGAAGGGCAGGACGGTCCAGCTGGCGATGCCCATGA
CCAGGCTGACCACGGCCAGGGCGCTTGTCTGTCGGGGTGCCACGCTCATCGGGGTCCTCC
TTGGCAGTGTGCACATGATAGTGCCTCTGCCCCGGCAATCCCATGCCCGGCGGATGCGAT
GGCAGGCGTCGACCCTGGCCGACGAATGGGATTTCGGCCCTGGTAGGCGTCGACCTTGGT
CGACGAAAGGCATGCCAACCAGGCTTGGCGGCTACCGAAGTGCCGGTATCAGCCCATCAA
CACCTGGCCGCCATCCACATTGAGCACGCTACCGGTGACCCAGCGCGCCAGCGGCGAGCA
CAGGAACAGGGCGGCGTCGGCGATCTCGCGCGGGTCGCCGAAGCGGCCGAACGGAATCTT
CGCCAGGGTGCCGTGGTACAGCGCGGGGTCCTCGACCCGACGACGGTCCCAGAGGCCGTC
ATCGAACTCGATCGAGCCCGGGGCGATGGCATTGACCCGGATCCGGTCCTTGGCCAGCGC
CAGCGCCTGTGACGTGGTGTAGTGCGAAAGCGCGGCTTTGGCCGCGGCGTACGGCGCGCC
ACCGGGGCGCGGCTGCTGCGCGGCAATCGACGACAGATTGAGGATGCAGGCGTCGCTGGA
GGCACGCAGCCATGGCAATGCCAGGCGCGAGGCACGCACGGCCGCCATCAGGTCGATCTG
CAGGCTGGCGGCCCAGCCGTCCTCGTCGTCGGCCATGCCGTAGCCGGTGGCATTGTTGAC
CAACACATCGATGCCACCGAGGGCGTCGGCGGCGGCCTGCAGCCAGGCCTGGATCTGGCC
GGGATCGGCCAGATCGGTGGAAAACGCGTGCAGTTCGAAGCCCTGCGCCCGTGCATCGGC
ACGCAGGGCATCCAGGCCGGCCTGGCCGCGGGCGCAGACCGAGACCTGTGCGCCGGCGCC
GGCAAACGCCAGCGCCATTTCACGGCCAATGCCCTTGCTGCCGCCGGCGATGAGCACGCG
GCGGCCGCTGAAATCGAGGGTCGGAGCCCCTGCGGGGATCCGACCCCTCGCTGGGGCCAG
GTCCCCGGAGGGGCTCTGGCCCACGGACGTGTCCGCGTCGTTTGCCATCACAGGTCGAAC
TTGATGCCCTGGGCCAGCGGCAGCGAATCCGAATAGTTGATGGTGTTGGTCTGGCGGCGC
ATGTAGACCTTCCACGCATCCGAACCGGACTCGCGGCCACCGCCGGTGTCCTTCTCGCCA
CCGAAGGCGCCGCCGATCTCCGCACCGGACGTGCCGATGTTGATGTTGGCGATGCCGCAG
TCGCTGCCGGCGGCCGACAGGAACTTCTCGGCAGTCTTCAGGTTCTGGGTGAAGATCGAG
GACGACAGGCCCTGCGGCACGCCGTTCTGCATGTCGATGGCTTCATCGAGGGTGTCGTAC
GGCATCACGTACAGGATCGGTGCGAAGGTCTCGTGCTGGACCACGGCGTCGCTGTTCTTC
AGGCCGGAGACGATGGCCGGCAACACGAAGTTGCCCGGGCGGTCGATGCGGCTGCCACCG
GTCTCGATGGTGCCGCCGGCCGCCTTGGCCTGGGCGATCGCATCGAGGAACTGCTGCACG
GCGCCTTCGCTGTTCAGCGGGCCCATCAGGTTGGCCGCATCGGTCGGGTCGCCGATCTTG
CCTTCCACCTGCTTGTAGGCCTTGACCAGGGTGGCCAGCACGTCGGCGTAGATCGAGCGG
TGCACGATCAGGCGGCGGGTGGTGGTGCAGCGCTGGCCGGCGGTGCCGACAGCGCCGAAC
ACGATGCCCGGCACGGCCAGCTTCAGGTCGGCGGTTTCGTCCAGGATGATGGCGTTGTTG
CCGCCGAGTTCCAGCAGGCAGCGGCCGAGGCGGCGCGCGACCTTCTCGTTGACGGTGCGG
CCGACCTGGGTCGAGCCGGTGAAGCTGATCAGCGGCACGCGTCGGTCATCGACCATCTTT
TCCGACAGCGCGGTGCCGGCATCGTTGATCAGGAAGAAGATGTCCGGGAAGCCGGCTTCG
CGCAGGGCGTCGTTGCAGATCTTCAGCGAGGCGATGGCGGTCAGCGGCGTCTTGTTGGAC
GGCTTCCAGATGCACACGTCGCCACAGATGGCGGCCAGGAACGAGTTCCAGCTCCACACC
GCGACCGGGAAGTTGAAGGCCGAGATGATGCCGACCAAGCCCAGCGGGTGGTACTGCTCG
TACATGCGGTGGCCGGGGCGCTCGGAATGCATGGTGTAGCCGTACAGCATGCGGCTCTGG
CCCACGGCGAAATCGGCGATGTCGATCATCTCCTGCACTTCGCCATCGCCTTCCGGCTTG
CTCTTGCCCATTTCCAGCGCAACCAGCGAACCCAGGGCGTCCTTGTGCCTGCGCAGTGCT
TCACCGCACAGGCGCACGGCTTCACCGCGGCGCGGGGCCGGCGTGGTGCGCCAGACCTTG
AAGGCTTCCTGGGCGCGGGCCACGACGGTCTCGTACTCGGCCTCGGTGGTCGCGCGGACC
TGCGCGATCGGCTCGCCGGTGGTCGGATTGACCGGGGTGATCAGCTCACCGCTGGTCGCG
CTCGACCACTCCCCGTTGCCCAGGTACGTGCCAGCGTTGATCGCGTCCAGGCCAAGGGAC
TTGAGCAGCTCGGAAGACATGCAGACTCCTGTATTTCGTTACGTTGTTTGGTGCCATCGC
GGGCAGGTGGGGGACGCGATGAACTGAATCGCCGATGGTAGCAGAGCGCCCCGGCCGGCC
ATGGTGCAACGCGCCAGCCAGGCCTGGCCGAACATGAATGCTTGGAGGGCAGGGCACGTT
GCCTGTAAACTTCCCGGCTGCATGGCCCCGTAGCTCAGCTGGATAGAGCGTCCCCCTCCT
AAGGGGAAGGTCGCCCGTTCGAATCGGGCCGGGGTCACCAGAATCAATAACTTAGGCAGG
CTCAGTGGTGCGCATTTCCCACTGTTTCCCGCATATCCACAGGATTTGGTCCCAGTGGTC
CCAGCGGCGTGGATCAGTACTTGAGCTTCGCTACGGCGCCATCGTCGCCCTCAGGCGTTA
GGTGGGCGTAGAACTTCTCGGTCGTGGCGTAATCGGCGTGCCCGGCCAGAATCTGCACCC
TTCGCAACGGAACCCCGGCGATCACCATGTGGGCGCAGAAGGTGTGCCGTAGCCGGTGGA
GGCTGCCACCGATTCCCGCACGCTTGGCATCCGAGGCGAACCAGTCGGACAGCGTGTCCT
TGTGCACGGCGACCAGCGGATCGGGTAGGTGGCGAAGCGCCCAGCGCGCATACCGGTTCA
GCGGCACCTCGCGCCACTTGCCCGACTTCGTGCGTCCCTGGCCATCTTCGTCTGGATCGC
TTTCGACCCTGAGCCTGCACCCGGCCACCGAATCCTTGCCCAGCCCAACCAGCTCACCAC
GGCGCAGCCCCGTGTGGGCCATGAACAGCCATAGCGGAGCCCGGCCGGGGTTCGCACGGT
ACAGCTTGCGCATCGCGGCCCGGTCGTAGAACCGCACCGCCACGCTACGAACGCCCCGCG
GTGCCCGGGTTTCCTCCAGCGGGTTGAAGTCCAGTTCTTTCCACTGCACCCCACGCCGGA
ACGCGGCCTGCAGCCTGCGCACTTCCTTCCCCACAGTCTCCGGTGAAACCCTGTCTTTGG
TCAGGCGGTCCGTCTTGTAGGCCTCCATTTCCATCGGGCGCAGCGTATCGATGGGGCGAT
GGCCGAAGCGGGCCATAAACAACCGAACCTCGCTTTTGGCCTTGCCGTGCGTGGTTGGAT
GCTCGGCCTTGTACCACTCCAGGTAGGGCTCCAGGAAGTCGCGGACCGTGGGCAGCCGGG
GAAGGATGCGCACTCCATGGGTCAGTTCCGCTTCTTTCGCTGCTCGTACGCCCTCAGCCT
CGCGTGGGCTGACGCGACCAATGGCGACACGGCTTCGCTTGCCGCCTTCCCGCCAGTTGA
GGTACGCGGCGCCATCGCGCCAGAAGACTGTGACCTTGACCATTGCTTGGAGCCGTAGAT
TGCAGAGTAAAGGGCAGCCTTCTCGTAGAGCTTCTTGCCCATGAAATTTCGTGGTTCGAT
GCCGTAGTCGGCGATGTTCGAATCGAACTGGCTTCGTGATACGCCGCAGTAGTGCGCGGC
CTCGTCCACGGTCAGCCAGTCCTTTCCGACGATGTCCAGCTTTTCAGCAGCACCCATCGG
GTCCTCCTTCAGTTCGCCGCCAGCGCCGCGCGCTGGGCTTTTGGTTTGCGCTCGGCTAGG
CCGAGCTGGAACTGCAGAACGTTGTCGCTCGCCTCAGGCACCGCTGCGGGCCGCGCGCTG
CGCGCGGGCCGGTTGAGCCGGCGCCATGCTGCAATGGCTGCAGCGGGATCCGCATGCTTA
CTGGTTGACCTGCAGGCGCACTCGACTAGGTGGCCACCGCCGGCGGACGCGCAGCGCTTG
TCGTGGATGTGGCGCGCGCGGTGGCCGGCGGCGCAGTTCGGCAATCCTTCCGGGTGGCTG
ATATGTTCCTGGGTCATGGCTTCTTGCACTCCTCAATGTGGGCGACCAGCTTTTCCAGCA
GGAAGGCGGCTTGCTCGGCGCGCCTGCGGCGTTCGTACTGATTGAGGGTTGGGCGGGCGT
CCCTGAGCCATTCCAGCGGCTCGACCAGCCACTGCGGGTCGAACGGGAGCAGGGTGCGCG
GGTCGACCTTCTTGTCGGGCGGGAAGCAGTCCGGGCCGGCCCAGTCCTCGCTCTCACCGC
AGCGGACGCACACGCGCCGCTGGAAGTCGTGGACCTTCTCTGGCTGGATCACGCGCGGGC
TGTCGAACAGGGCGCGGACAACGAGGCCGCGCTGGTGCCCGCCGTAGACGTGGCCGGCGT
CGGCCTGCATCCAGCAGCCCGGCGCATGATCGTCCTTATGGCGGTACTCCCAGCGCACTG
GCTGCGCGGTATAGAGCGCAGCCATCAGGGTGTCGGCCCAAGCGCGCACCTGGTTGGCGG
CAACGCCGCCGCCGGCGGGATCGACGCGCCGCATGGCAGAGACGACCGCTGCGACAGACG
ACGATGCCTTGGTGGCCTCGACAACGGTGGCCGGGGAAATAGGCAGTGGTGCGGTCATGC
GAACAGGTCCAGTTGGGCCGGCAACGGCGGCGGCAGGGTGGGGGTGGGCGACGGCACCGC
AGCAGTACGGCGTGTCTTTGCCGCAGGCGGTGCGCGGTGCACCAACTGCAGGTAGTCGCC
GTCTCCGCGCATCTGCCAGGGACGCCCCTTGATCGGGCAAACGTCGTGGTAGCCCGCGTC
GTAGTGGGTGGCGGGCGGCCCTTCGCGATACCTGAGCTGCACCTGGTAGTGCGATCGACC
GGCGAACTTTGCCGGTTCGAGGTGTGGACCCGTCACGCTCTTGACGGTGAAGAGCGGAAA
GCACCGACTCCAGCGTGTGTCATCGCCCGGCTGATCGGGTTGGCCATAATCAGCCCTGGG
CTCGTCCTTGTACCAAGCCCAGACCTTGTCACCGACCTGGAACGGCTGCAGATCTTCAGT
ACCTGCATGGGTGCGATATGGAAGCGGCGGGAACAGGTCGCGGATTGAGTACCAGTACCC
GCGACCGTTCATATCGCTTAGCTGCGTCATCGGGAAGAGGGCGACGACGATGACGCCACC
GCGCATCAGGTAGAACGCACGCCCGCATGGCGAGGAACCTCCCTCGACGCTGGATAGGAT
GGCTTGGCGTGACCATCCCTTGACCAGTCTCCGCGAAATGATGCCGTCGGCGATCTTGAA
TGCCAGGTCTTGGTCGATGACGCCTTTGCCTTTCCATGGTGCAGCGGTGAGTAGCTGGTC
AGGCATCGAGCGGCACCGTTTGTTTTGTCGGCGTGGCAAAATGCCCGCCAGTGCACGGGA
GGGTTAGGCAATGGAGTTTTTCGAGGCGTTGAGCCGCTGTTGGTGGCTTGGAAAGGAATG
CGTTCCGGAGTGGAACGCTTGGGCCGCCGGCGCTGGTTTCGCAGCAGTTGTAGCAACTGT
GATTCTCGGCGTAGTCACCTATCGGCTTGGAAGAGCAGCGAACAGTGCTACGTCGTTGGC
AACGGACATTGCTTTGCATCAGGTCAAGAGGGAAGATTTCCGTTCCGAGACCGAAGAGTT
GTTGGTTCTCATCCAAATCACTGGCGAGGTGTCGACCAATCGGCAGCGAATTTCCGATCT
TCTTGGTGAATTGCATGGCGGCGGAGTTGGCGAGGCGCATTTCGTTCTCGACGAGCACAC
TCGAAGGAACGTCTTTACCCAAATCGAACGCATTCGCTTTCCATTGACTGCAGCCGTTAC
AGATCGTCTCCACTTCTTGGATAGGAAGATTGCAGCCTGCCTTCTCCGCGCAACTTCTAT
CATTGCCCTTGTGCAGGATGGTTGTGCGAGTGCTAGCCCTGATGACACTCGAGAAGAGCA
CAAGGACGCGCACAATGCTCTTCTGAAGGTACTGCCAATGGTCGTCGCAGACCTGGAAGT
GGTTCGTGTCGCATGCGAGCAGTCGGTCAATCGACTGGGTATTGCCAACCCGGATTTCGC
CCGGGATGGGATGGCGATGGCTAACATGGGTGAATAGGTGCAGGTCTCTCGGTAGATCAA
CCATTGCCCACCGCCTGCGTCTCGATCGGCGCCATCGCCGCAGGCTCCTTGTTATCGTTG
CTCATGCCTGCATGTCCTTGCTGTTGGTGGAGCGCGCGCTGTGTGCGGCGAGGTGTTTCC
AGCGTTCGGCTTCGCCCAGGTAGTACTCGTGGCGTTCCTGCCGGACGGTGGCGGTGAACT
GCACATCGTGCAGTGCACGTTCGGCGGCGGCGCGGTTGGCCGCTGCCATGCGGGCCGGGT
CGTGATCGAAGATGTCGAGCTGGTTACGCACGCTGGACTCCTGGGATGGGTTGCCGGCTG
TTGGAACCCGGCCGGCGCGGGTTCCCTGCGCTACAGGGGGCGAGCGCAGGGCAGGGGGTC
AGTGGGTGTCGTCGGCGGGCAGCGCCGTGCGCGCTCTCTCTGCCGAGCGCTGGCGCATCT
CCTCGCGGAAGGCGGGCCAGTTGTTCCGCAGGTCGCGCACGCCGCACCAGGTGAAGAAGA
CGACGCCGGCACCAAAGGGCGGGAGGAGCGAGCCGGCACCGGTGTAGATGGCGCGCGCGA
GCAGCGCCAGCAGCAGGCCGACGACGACGGCGCAGTAGAAGGGCAGGGCTAGGTGGCGCA
TTACTCGCTCTCCTGTTCGGTTGGGGGCTCGGCCTGCGCCGGCGCCGGGCCGACGGGCGC
GGTGATGAGCGGGATGCCGACGGCCATGGCGGCGCAGAAGTCGTTGTCGGTCACGAGGCA
ACTCCGTCGGCGATGTGGCGCTCGACCCATGCACGCATGCGCGTCCATCGCTGCTCGGGC
GTTTCGTTGTCCCAGCGCCACTCGCCATCGTTCTCGTGAACGATCTCCGCCGCCATCGCT
TCGGCGATACCAAACGCCTTGCTGACGGCCGTGCGGTCGTTGGGGTCGAGGCCAGCCATG
TCCAAGCCGCGCTTGGCGCCGATCACCCCCAGCGTGCAGTGGCAGCCGGTGGTGTCCTGT
AGCTGCTCGGCAATGAGACGCTTTTCTGGCATCGCGTCGAGAGCGTCGCGCAGCTCGATC
AGGAAGTGCTGCCCGCGCTTGCCTCGTAAGGCGGACGAAACCGCGCCGCGCCAGCAGATC
AGCGGCCAGGTGTCGCAGTCGTCGCTGTAGCCGCTGCGGCTCATGCAGCACCTGCCTGTG
CGCGCGCTGCGCGGCGCGCGGCGGCGACGGCGCCGGCTGCGCTCTTGCCCTTCCGCAGGA
CGGCATTGGCGGCGATGCTGGAGGCGATGACGACCTGGTAAGGGAGGAGGCCCCAGCGGC
GCCCGGCGCGGGCGACGATGCCGGCGGCTGCAGCGGCGCGCTGACCGTTGGAGTGGTTGA
CGAGGGCGGCGCTCATGCGGCGGCGTCCTGGCTTTCGCCGCGCAGCTGATGTGCGGCGTG
CTGGATCTCCACCGAGAGGTGGTCGGCCTCTTCCAGTTCAATGTAAAGGCTGGCAGCGCC
GACCTTGATGGCGACCATGCCTACTGCGGGCATAGCGACTACGGTAGGTGGCGCCTTGCT
GACGCCAAGAGAAAGGGTAGCCATTGCGTGATCTCCTGCGCCCGGCCCCGAAATAGGGCC
TCAACTGGCGGCACGCGTAGACTACGGAATACCGTATTTTCCTGTCAAACGGAATTCCGT
ATAGAAGTATGAACGTACGGAATTCGGTTCATAAAAAAGCCCCTCGCTATGGAGGGGCTA
CCGGGCTGGAGGCGCTCGACTCTGTAGAGGAGGCCATCTATACGGGCATTCAATCGGGGA
TGGTTCGCCCACCAACTGTTCTGCACTTTTCAGCAAACGAAGCCTGGAACTTGGCCTGTA
TAGCCGGGTCATCGCTGCCGTTGAATATTGCAAGCCCTCGTCCATCTCGGTTGAAGCTGA
CTACAACCGCTTGCGTGACGTTGTTTAACGCCAAGGGGCCGTCGCCTGGCCGGTTGAGGG
TGGCCTTGCCACAGACGTGATAGTGCGCGCCATCATCAAAGGCTCTAAAGGAGAACGGTT
CCATTTCAACTTGTATGTCGGAAGCCACCTGTCCCCTAATGATTGCCATGCCGGTGGCGA
CAACCTGCTGTTGGTTCGGCTTCTTGCGGACTGTGAACGCCAAGGCAAGAAGGGTAACGA
GGACTGCCACGATGATCGCTGCCACCGAAAGGGGCGTGAAAGTCTTCGCCTTCGTCGGCG
AAGAAGCGACTACCGGTCGGCGCTGGGGCGCTCCGCAACCTGGGCACGCGCTCGCTTGAT
CGCTGATCTCTCGCTTGCACTCGGCACAATCAATCAGGGCCATTCCACGTCTCCATACAA
AGGAAGGTTTGTCTAGAACTTGCGCAGCCCTGCATGAATCAGCGCTTTGCCCAAGATGCT
CACATCACCAGGATCTGGTCGGTAGGCAGGGAAGTCCGTGTTGACGCTCACCACATATAG
GCCGTCCCCGCGCTTCTGGAGCATCTTGATCTGGGTCTCACCTCCGATGTTGATGAGGTA
GTAGTCGTCGCCGTCGAAGTAGTCACAGCTTGTGTCGATCCAGACGATGTCGCCGTCTTC
CAGCTTAGGCCGCATAGACGGGCCGCGACCGGTAATGATCTGGATCCGGCCAGGCTTGGG
CAAAAAACCGAGCTTCCGCCGCACCTCCCACTCCGCAACCTCGATGGTCTTCACAACCTC
CGGATAGTCCTGGTTGACCATGCCGATACCCATTCCCGCACCCCCTTCGAACAAGTCGAA
GCGAACGTATCCGGGTGGCGTCTCAGTCTCCGAGATCGATGCGACTGACCTGCCTTCGCC
TTCCTTGGGCCCCCGGCCTGTTTCAAGCCAGTCGGTCTGAACGCCCAGTCGCGCGGCAAT
CTTGTGTAGTGCGGTCGTCGACTTTGAAAGGCCGAGCTCTAGATTCGACAAGGTCGTCGG
GGCGATCCCCGCAAACTTCGCCAGTTCGCCCCGGCTAATGCCAAGTGACTCGCGCTCGGC
TCTGATCCTGCTGCCAATGGTATTCATCACTGGATTTGAACGGAAAACCGTAACGGAATG
CCGTTGACACGGAGCTACGGAATCCCGTAGTGTTGCGGACATGGACAAACCTTGGGCTTC
CATCATTGGTGAGCTGCAGTCGGCGGGCATGACTTATGCCCAGATCGGCGAGGCAATTGG
CGCAGCTGGTTCCACCGTCGGTGATCTCGCATCGGGCCGATCACAATCGCCTCGGGCGAC
TACCGCGTTTGCGCTGTTGAGGCTTCACGCGAGTCGCCTCACCGAGACTCAATCGGGAAC
CTCGGACGCTGTCCGCATCGTGATCGATAGCCGGATGAGTAAGCGCGCGCTGCGCGCCCG
GCTCGGCCTCGCAAGCGACAAGCACCTGGCGACCTTGCTGCAGCTCCCCGCAGCGCAGGT
CGAGGGCTGGCCGGAGGAGGGCGTCCTGCCTGCTCTCCCGCAGATCCAGCGCCTGCTCGG
CGGCGAGGCGAAGCCGCCGGATCCCGTAGCGCCCACCGATTTCGACCACGACCGCATTGT
CCCGGTCGATGCGGCCTGACATGCCGCGCGCTGTAGCAGCCCGTTCCACCACTCCCTCCT
GAACTTCTCATACGGATATGTACGCAGATCCTTCGAACCTTCGTGACAACCCGATCAAGG
TCCGGTTCAACGACACGGAAAAGGCATTGATCGATGCGGCGGCGAACTTCAACGGTCGCC
AGCCTGCGGTTTTCGTGCGCGACCTGGTGCTGGCCGGCCTTGCCGCGTTGGAACAGCGTA
GCCCCGACCGTGATGCGGCCTGAAGGACCCAACGAGTCCCTGGGGAGGGTCCATGGAAAT
CCAGCTGTCGCGCGACCAGCAAAAGCAGCTTGAGCAGTACGCGGCCTCACGCGGCATCAC
GCCCGAAGAGGCCGCCACAGAGCTGGCGCGCGGCGAACTTGGGCGCCGCTACCGGCTTCC
GCGAAGTAACGGCGAAGTTGTCCCTTTTCAGGGCCTGAAACGTCCCGAAGACTCCACGAG
GTAGTACCGATGAGCAGCACGCTCGCGCGCTCCACCGATCCGCACACCAGCCATGCCGCC
GCTGCCGACCTCGTCGCCAGCGGAGCGCTGCGCGTCCAGCACGCCAAGACCGAGGCTGCT
GTGATTCGCCATCCTGGCCAGAGCAGCCTGCATCTGTCGACGCTGACTGGCCTTGATCGC
CACATGTTGGGTCGCCGACTGCCTGAGCTGGCCCGCGAGGGACGCATTTGGCGCGGCCCG
ACCGCGCCGTGCGCAACCACCGGCAAGCCCGCATGCACCTGGTGGCCGGTTGCGCCGGGC
GAGAACCTGACGCTGGGGCTCTGACATGTCGACCATCATCATGTCGCAGTGCTGGCCACT
GCAGGGGCTGAGCGTCACGCAGAAGGCTGTGCTGATCTCGCTGGCTGATCAGGCCAACGA
CGACGGTGTGTGCTGGCCGGCGGTGGGCACCATCGCCGCGCGCTGCTGCATGTCGGCGCG
CGCTGTGCGAACGGCAATGGATCATCTGGAGGCCGTTGGCCTGCTGACCCGTGACCGCCG
GTTCAACAGCAGCACGGTCTACAAGGTCACTCCGGCCAACTTCGACAAGGCCGCTGCGCC
GTCGAAGGCTGGCCGCAAGTCTGGAAAAGCAGGTGCTGCACCGGGCGCAGGGGCTGCGCC
CCATGCAGGGGGTGCGCCCGCTGCAGGAGGGGATGCGCCCGATGCAGGGGGGGATGCACC
GGGCGCAGGTCTGGGGGTGCGCCCCGTGCCGCCTAACCGTCATATAACCCTCAATGAACC
GTCAGGAGAACCGTCATTTCCGGCGGGCCTGCCGGCCGCGCCGTTGGCGTTGGATTCCGA
GACCGACCTGCAGGCCGCGTGCCGTGCCACCTGGGCGGCATACGCCACCGCTTACCGCAC
CCGCCACGGTGTGGCGCCGGTCCGCAACGCAAAGGTGAACAGCAACGTCCGCCAAATCGT
GCAGCGGCTCGGCCACACCGAGGCGCCGTTGGTCGCCGCGTGGTTCCTGACCGTCAACGA
GCGCTACGTGGTCCAGAACATGCACGACCTGGGCGCCCTCCTGGGGAAGTGCGAGGCATA
CCGCACGCAGTGGGCCACCGGCCGTCAGGTCACCGAAGAGGCCGCGCGGCAGACCGACAA
GACTCAGACCAACCTCGGCGCCGCCGACGCGGCCAAGGCTCTGCTGGCACAGCGGAGGGC
GGCACATGCTCGGTAATCAGGAGCAGGATCGGCTGGTCGATCTGCTGGTGGCCACCGCCG
AGGTGATTGGCGACCAGCTCAGCCCGAACGCCGCGGCCTACATGGTTTCGGATCTGGCGC
AGTACCCGCTGCCGATGCTGGAGCGCGCGCTGGCGTCGTGCCGCCGGGAGCTGAAGGCGC
GGCTTTCGCTGGCGGCGATCCTCGAACGCATCGAGGACGGCCACCCGGCACCGAATGAGG
CATGGGCCAACGCGATCCGCGCCGCCGACGAAGGTGCGACCGTGGTGTGGACTGAGCAGA
CCCGCGACGCGTGGGCGGCGGCGCTGCCGCTGGTGCAGGCGGGCGACAAGATCGCGGCCC
GGCCGGCATTCCTGGAGGTGTACACCCGGCTGGTGAAGGAAGCGCGCGCTGCACACCGCA
CGGCCGCCTACCAGCTATCCCTCGGCGGCGACGTGTCCGGTCGGGACAGCGTACTGCGGG
AAGCGGTGGCCGCTGGCCAGCTGTTGAAGGAACAGGTGGCAGAGCACCTGGCACTTCCGC
CCGCCACCCCATCCTTCAACCCGGTGGCGCTGCTGGCCGGAACGGTTGAGGCATCGCCGA
CAGCGGACGACCGAGCCCGCGCGCGCTTGGCCGAGATCGTGGCGCTGCTGGAGGGCAAAG
CCGCATGAGCCCCGATCACTTCAACGTCGAAGTGCGTCCTGTGAGCGAGCCGGTTGCGGA
GGCGGGTTGGTATCTGGCCTACGGCTACGGGATCAAGCCGCTGGTGATCTACGCGACGCG
CGGGATGACTGTCTGGCGCGACGGCATGCGGCGGATCCCTATCACCCGCTATGCCGGCCC
GATCCCGGAGCTGCGCTGATGTGGTCGAACGCACCACCGCCGACCAGAGAAGAAGCGGCC
CGGATCGAACTGGCCAAGACGGGCCCGTGCATGGCCTGCCTGGCGCTGCAGATGCAGGGC
CTGCTGGACCCGGAGTTGGTGGTGTACGGCTGCGACTACAACCACGCCAAGAGCGGGAAC
CTGCGGCGCGGTCACATGGAGGGCTACGGCCTCTGTAAATGGCACCACATGCGGCATCCG
ATGGAGGGGAACACCTTCGCGACGATGCGCCAGATCTACGGCCCGAGCCTGCTGGATGGC
TCGCGGACGTTCCACGAGACGTACGGCTCCGACGACGAGCTGATTGCAAACCAGACCTAC
ATCAACGAACTGAGGGCGGCAGCATGAAGAAGACGACGGCCATGGCGCCGAAGATCAACC
CCCAGCGTGCGCCCCGCGAGCGGCGGATGGACCACAACACGGTGTCCCGGCCCAAGCGAG
CCAAGGCACGTGTGCTCGCCGATGGCCCGGCCGAGACGGTGGAGCAGTTCAAGGCGCGCG
GCGGAAAGGTGCAGCACCTGACGGCCAGCTGGGAGCAGCGAGCATGAGCGCGCTTGAGCA
CGCCGCGCGAAGCCTCCTGTGCAAAGCCATGAGGTTGCCACCGGACGGCGTCACTGCCGA
GCTGATGATGGATCTGTCGATCCCACAGCTTGGCATCGTTCCAACGGCCGCCGCGCTCTG
CGCGATCCGAGCGGCCTTGGCCCCGAACTGGAAGCCGATAGCCGAGGCGCCGCAGGACGG
CACAAGGCTGATGCTGTGGGACTCGGTGAGCAACCGGCCGGTGTTCGGGAGCTGGCGGGG
TGACAACCCCAAGATCACGCACTTTGCGGCCGAGCCGGCCGGCCCGGAGGTGCCTTCTTG
ACGGGCCACAACCGGACAGAGAAAGAGGCCCTCAAAAGGCCCGCACTGAATGACCACGAT
GCGCGATCGCGCGCTGCACGAGCAAACCACCAAGGGGAAGGCACATGGGAATGAACGAGG
CACGCGAACTGCTGTCGAGCCGGACGGGGCCGAGGGCACTGAGCTTCGACGGAAGCATTG
GTGGACCGAGCACTGAGGAAATCTTGGCCGCCTTGGCGTACGTCCCGGCCGGCCTTGGTC
GCGAACTGCTGGAGGCGCTGTGGTGGCCGGAGAGTGGTCAGCGGAGACGCGAGCAGCTGC
GCCAGGCGGTCATCTCCCTGGTCGCGCCCGAGTTCACCCGCCAGATGCACGCTCTTGCCG
ACGCGCGCACTGACTACGGCATTGCCAAGGCCAGCATGGGCTGGTGCGGTGGGTCGATTA
CGGAGGCGCAGCGGCGGGAGCTGCTCCGTACGGAAAAGGCTCTGGACGACGCGCGCGCTG
CTGCCTGGCCGAACAACACGATGGAACAGTTGGGAGTTCTGGCCGGGGCGGTGATCGCTG
AAATGGCCGGCGCGCGAGAGTGCTCGCACTGCTGTGGCAAGCGGGTTCTGCTGGACCCGC
GCGTCGCAGGTGTCGTGAACTGCGTGGAGTGCGGTGGTAGCGGCCATGAGCCACTGAGCG
GTCGTAAGCGTGCGGCTTCCATCGGTGCCGATTGGTCCGCCTATAGCAGGTTCTGGCGAC
CAGTGTACGAGTGGATGCTGGCCAGCTTCCGGGCCGCCGAGTCGCGCGCTGCAAGGAAGT
TCAACAGGGCGCTTTCAAAGGCCTCGTAGCGATGACTTCCAAGGTCATCGAAAACAGGTG
CATTCTTTCCACCGTCCAGACGCAAGCCCCGGCCAAGCCGGGGCTTTTGTTATGCCGGTC
ACGCAACATCATTGCCACCCGCCTCAATCCCGCAACAAACAGAGCGACGCCCCGATGCCT
GCAAGCACCGGGGCGCCGCCGCCGTACACGCGTTTCAGCCGCGTGCCATTGGCTCAAGCC
CTGCCGCTCTCCGGAGAGCGAGTGAAGCTTGCTTAACTAATGTCGCAACAGCTGAGACAT
GGATACCTATCCTACTAATGGTGGCCAAGGCGATGCCTTGGTCACCTTTGTCGTACATGA
GTTCCGCGAGCAGCGGCACAGGCTACTCGAGGCAGAAATCAAGCTCTCCGTCTGTAGGTA
CTGGGTCGAGCATGAGCGCAGCCCAAGTCGCGCGCGCCGCGAGGCTTTACATGCCGCCGG
TATCGAGCTGGAGAGCGTCAGACGACGTCTCTGGCCGAAGAGCGTGCTGGACATGCTTGC
GACGATCGAGCGAGCTGTTCAATGTGAGGTTTCGGAGCGGCCCTTGTGCAGCAACTGCAA
GGGCAGCGGCATTCGGTCGCATGAGCTGCGAAAGAGTCTCTGCCCAGCGTGCACAGCAAT
AGGCACTGCCGGTCATAGTGATCGAAAAAGGGCGGCATCGATCGGCCGCGACGAGTCCAC
CTACAGGGCGAAGTGGCGAAAACCTTACGAATGGATCTATGAACGAATGCAGGGATCTAC
GTCGTTCTGAGAGAAAGGATTCGCCTTCAACTAACAGCGGTCAGAAGAGTGCGGGATTGA
GAGTCCCGCGGATCAATTTATAGCTTCTCCATCATCGCGGGACGCTCTCAACAGAGAGGT
CTATTCAGCACTCTTCGCGATGAGTGCGCTGCGCACGCGCAATCGAATCGCGTGCGACCG
AGCTGGAGAAAAATGATGACTAGCACTACTAACCTCCCCGCCATCAACGTGTACCCCCCG
AAGGGCGGTGGTTCCGCAAATTCTGGCTACTGGGGGGGCGCGCTTGCATCTGCGGGCGCT
GGCGATTTCGCCGGTCCGCGGGAGGACACTGGAGAGCCTATCGAAGACGTCCCCGATCCG
GAATGGGACGAAATCTACTTGTTCCTTGCTTGGAATCCTCAGCTCCTGAAGCTGGGGCAG
AACGTCATCAACGTCGTTCTGTCCGACCGAGCTTTCTCCAAAGACCTGAAGCAGTTCCTG
GAGGCCGGCGGGATGATCCAGCCCACGCCTGGTCTGACCCACCAAGCGGACTTCTACAAT
GGAGTGATCCGGATTCGGCAGGATTTTGTCGACAGCGGCATGGCGGATTTTCAGGAATCG
AAGTACACCGCCACGCTCCTGATTCACGAGGTCGGCCACAGCAGGGACACGCGTCAGTAC
GTTCCCCCGGCGTCGCCAGATGAGATGGCTGAGTGGTATCTGCATGGCGAAGTGCTCGCT
GGTCTCTATCAGCTGTTGCATTGGCACATCAGTCGCGGTGAGACCGGAGTGACTGCTGGC
GACTACAACAATGGCTACACGGCGATGTACCTGAACTTCATGAGCCACGGCAACCTCGAT
CAGCTGCTCAATGAAATGAAGGCTCAGTTCCGCCAGCACCAGCCGCAACAGATGCAGGCC
TGGCGCGATCTGTACCAGTAAAAAAAGTGCCCCCCGCATTGAGCGGGGGGCTTTGCGCGC
CAGGAATAGTGGAAACGTCTGTTCCCTCGGCAAATCAATCGTCTTGCCTCAACCACTGTG
AGGCTGACAGCTAGGAGAAGTTGCTATGGCGCAGATCACCGCACAACAGGCAGGCGGCGT
GAACGTCGTGGCCTTCCTCGACATGCTTGCCTGGTCCGAAGGAACGGACAACTGTAAGCA
GCCCACCAAGGATCGCGGCTATGACGTGATCGTCGGCGGCCAACTGCTCAAGAGCTATGC
CGACCACCCGCGCGTGCTGGTGGACCTTCCGAAGCTCAAGATCCAGTCCACCGCAGCCGG
CCGCTACCAGCTGCTGCGCCGCTACTACGACGCCTACAAGAAGACGCTCGGCCTGAAGGA
CTTCTCGCCTTTGAGCCAGGACCTGATTGCGCTGCAGCAGATCCGGGAGCGCCGCGCGCT
GCCGCTGATCCAAGCGGGGAAGATCGAGGAAGCCATCAGGGCCGTCCGCAAGACCTGGGC
GAGCCTGCCTGGCGCGGGCTACGGCCAGCACGAACACAAGCTGGCCGACCTGCTGGCGGT
GTACTGCAAGGCCGGCGGGACGGCGGCGCCATGATCGGGGTCGACGTGGATTGGCAGGCA
ATCGGCACGGCCGTCGGCGGCCTGATGGTTGGGGCTGGCGGTGTGGCGCTGTGGTGGCGC
AAGCAGTTCGTAGAGACAGCCAGAGAGGGGGCCGAGGTCAACGTGATCCAGCTGATGCGC
GAGGAAGTGACCCGGCTGGGCGAACGGGTTGGCCGCATGGAGGCCAGGGAACTGCGCCTG
ATCCGCCACATCTACCGGCTGGAAGGGTTGATGCGCGCGGCCGGCTTGGAGCCACCGCCG
TTTGACCCGGACAGCGACACCATCAAGGCAGGAGGGTCCGAATGAACCGAATCACCATCG
CGGTTGCTGCGTTCGTCCTGTGGTCAGGCGCAATGTTCGGTGCTGGCTGGGCCTGGCGTG
GCGACCGGGCCGATGCCAGCAACGCCACCCTGCGCGCCGCCGGCGCATCGGCAGTCGCCG
ACCAGGTGAACCAGACCCGCGCCACCGAGCAGAGCAAGGCTCTGCAGCTGGCCGACATTG
GAGCTAAGCATGAAGAAGACCGGACTGCGGCCGCGACCGTCCCTGCTGCTGTTGTGGCTG
ACCTGCGCGCTGGTCGTCTCCAGCTGCGCGACGACCTCGCCACCTGCAATACCGCTCGCC
TGTCCGAAGCCGTCGCCGGCGCCGTCGAACGTGATGCGCATGCCCAACTACGAGCAGAGG
TCGCGGGAGATCTTGTTCAGATCGGGCGCGATTCCGACGACCAGGTCCGAGCCTGCCAAG
CGGTGATTGCGGCTGACCGCAAATAGTCGGGAAACCGAATTCCAACCCAGAACACATTGA
GACCCGGCCAAGTGCCGGGTTTCTCGTTTCAAGCGCGGCCTAGGTTCGCTACCGAACGTC
TGCCGTCCTGCCCGACAGGCTGGCCGCGCTTCCTCTTCAGGCAGATCCAGTAGGAGCAGG
TAATGAACATCGACTCCATCCAGGACATGGTGATGCTGGCCGGCGGGCAGCCAATGACCG
ACAGCAGGCGCATTGCCAAGTATTTCGGAAAGCGGCACGACAACGTTCTGCGCACGATCC
ACAAGGCCGTGGAGGACGCGCCGGACGAATCGGCAAAACTCAATTTTGAGGTTTGTCATG
AAATCAATCACTTACAGAACGGCAAGCCGCAGCGGTACTACCTGATGACCAAGGACGGCT
TCATGGCCGTGGCATTGGCCTTCACCGGCAAGAAGGCTGCGGAGGTTCGCTGGGCCTTCA
TTCGTGCATTCAACCGGATGGCCGAGTTCATCCGCACCCAGGCATCGGGTGCGATGGAGC
GCTGGAACGTGGCCTATGTGGAATACCGCCAAGAGCGGGAGCACGTCTCCAACTGTGCCA
AGGACATGAACCGCTGGAAGCGCCGAAAGGTGGAGCACCAGCAGCGACTCCAGCAGCTTG
ACCCGCAGCTGAGCCTGACGTTCTGTGGCGAGGTGAGCCCATGATCCGGTTGACCGACAT
TCACGGCCGCGCGCTGTTGGTGAGCCCTGGCCAGATCGCCATGATCCAGCAGGCCGGCCC
GAGCCAGCGCTGGCACGGTGTGGCGGCGAACGTGCAGATGGCCGTGGACGGCAAGTGGGT
AGAGGTGCGCGAGAGTGTTGCCGATATCGAACAGCAGCTTGGGGCGCAGTGATGGCGGCT
AAGACCGGAGCCGCGCGTCGCTTGCTGGCGCTTGGCCGGCTGAAGACTGGCGAGATGAAC
AAGACAGAGGCCGCGTATGCCGAGCGGCTGCGCGCGCTGCAGGCCGCAGGCGGGGTCCAG
TGGCACCGGTTCGAGGGCATGAAGCTGCGCTTGGCCGACAACACGTTCTACACCCCGGAC
TTTGCAGTCATGGCTGCCGACGGTGTCATGGAGTGCCACGAGGTGAAGGGGCACTGGCAG
GACGACGCCCGGGCCAAGATCAAGATCGCAGCAGCCACGTACCCATTCCGCTTCATCGCC
GTGAAGCTCAGGCGCAAGCGCGACGGCGGTGGCTGGGAAGTGGAGGAGTTCTGATGGCTC
GCCTGCACACCGTCCCGGGCCGGCTGAAGCCGGTCCCGGCGCGGCTCAAGAACGTTGCAC
CAGGTAGTTGGCGCGGCCCGGACAAGAGCAGCACGCAGCGCGGCTACGGCTATAAGTGGC
AGAAGTATCGAGAGCGGTTCCTGCAGGCGCATCCTCTCTGTGTCATGTGCCAAGCCGCAG
GCGTTACCACCGCCGCGTCTGTGGTCGACCACGTCGTCCCGCATCGGGGCGACCATCGAT
TGTTCTGGGATCCGAAGAATCACCAGTCGCTGTGCAAGTTGTGCCACGACGGTGCGAAGC
AGCGGATGGAGCGTACGCCCTGACCGCGCCAATGCGTTTCACAGGTCGTGTCCCACGGCG
CGACCCCTAAACATACCGAGGGGGCATTGAAAGTATGGATCGGATCCAGACCTAGACCGG
TCGTCTCCCCATTCACAGAAAAAATTCCCGCCTGGAATAGGAAATCAGCAAATGGCAGGC
GTCAAAGGCAAGAGCGGCGGCCCACGAAAGAACGCGGGCGGCGCAAGGCCTGGCGCAGGT
CGGAAGCCTAAGCCGCCGATCCCGGTTCCACCAAAGAAATCAGCAAATGCCAAGGCATCG
GCAGTGAAGGTCTCGCTGGAGGCTCAACCCGGCGGTGGCGCCCTCAAGCGCACCAAATCT
GTGCCGGTTGAGCAGGAAGAAAAGGACATGCTGACCCTGCTCCAGGACATTGCACTGGGG
CGCGTGGCTGCAACGGCGCTCCAAGTGAAAGCGGCCTCGGCCGCATTGCCCTACACCCAC
ACAAAGAAGGGGGAGGGCGGAAAGAAGGAGGAGCGCCAGAAGAAGGCACAGGCCGTCGCA
GGTCGCTTCGCACCCTCCGCCCCGCCACGTCCGCGGATGAACTGAGATGGGAATCGCCTA
CACAACGGCCTGCCTGGACTGGGCAGATCGACTGCGGACGGGAAGGAGCATCATTCCGCC
GCCGATCTACCCCGACCAGGCGGAAGAGGCGCTGAGGGTGTTCAAGCAGCTACGGATCGT
GGATGCCCCTGGTAGTCCGACGTTCGGGGAGGCCTGCGAGCCATGGGTATTCGACTTTGT
GGCGGCCATCTTTGGCGCGTACGACGCGGAGACCGGTCGTAGGCTGATCCGCGAAGTGCT
GATGCTGATTCCCAAGAAGAACAGCAAGTCCACGCTGGCGGCTGGGATCATGGTGACCGC
CCTGATCCTGAACTGGCGTGTGTCGGCGGAGATGATCATCCTGGCGCCGACCGTGGAAAT
CGCCAACAACGCCTTCGCACCTGCCCGCGACATGATCAAGGTCGATGAAGACCTGTCCGA
GCTGTTCCACGTCCAGGACCACGTGCGCACCATTACCCATCGGACGATGGGGGCTACCTT
GAAGGTGGTGGCCGCCGATAGCGAAACAGTTGGCGGCAAGAAGGCCAGCTGGGTACTGAT
CGATGAGGAATGGCTGTTCGGCAAGAGGCCCAACGCCGAGGCCATGTTTCGCGAAGCGGT
GGGTGGGTTGGCGTCACGCCCAGAGGGGATAGTCATCAAGCTGACGACGCAGTCTGATGA
ACCGCCGGCCGGGGTGTTCAAGCAAGACCTGCAGCGCATGCGCGATGTGCGCGATGGAAA
GATCGTGGATCCGCAGTCGTTACCGGTGCTCTATGAGCATCCGCCTGAGATGGTAGCTGC
CGGCGACCACTTGAAGCTGGAGAACATGCCGCTGGTCAATCCCAACTTCGGGGTGTCGGT
GGACTCGGAGTTCCTGCGGCGAGAGTACGAGAAGGCTGACCAGGCTGGTGAGCACTCGCT
ACGAGGCTTTCTGGCCAAGCACGCCAACGTCGAGGTGGGGCTAAACCTACGTTCGGATCG
CTGGGCCGGCGCGGACTTCTGGCAACAGCAGGCCCGTCCGGAGCTTGTGGCCACGCTGGA
TGATCTGCTGCAGCGTTGCGAGGTGATCACCACTGGGATCGACGGTGGTGGGCTGGACGA
TCTTCTGGGCCTGGCAGCGGTAGGGCGTGAGCGGGAAACGCGCAAGTGGCTGGCCTGGGT
TCACGCCTGGGCGCACGAGATCGTGCTGGAGCGGCGCAAGGATATCGTCATCATGCTTCG
CGAATTCGAGCGGGTCGGTGATCTCACCATCGTCAAGCTTCCCGGCCAGGACGTGGATCA
GCTGGCCGACGCCATCTGCAGGATCAAGCTGGCGGGGCTTATGCCGGAAGAGAATGGCGT
CGGCGTAGACCCGGCAGGCATCGGGGCCGTCGTTGACGAGTTGACCACAGAGGATCGGGG
CATCGACCTCAAGCAGATTGTGGCCGTCTCCCAAGGCTGGAAGCTCAACGGCGCCATCAA
GACGACCGAACGCGCATTGGCCGGCGGCGACCTTGTTCACGCAGGGCAGCCGTTGATGGC
TTGGTCAGTGGGCAATGCAAAGGTGGTTCCGACCGGAAACGCCATCACGATCACCAAGCA
AGTCAGCGGAACAGCAAAGATCGATCCGCTGATGGCGTTGTTCAATGCGGTCTCGTTGAT
GGCGCTCAATCCCACTGCTCGCGGTATCTCTGTTTACGAGAGCCGCGGCATCCGATTCCT
ATAAGGAACCTCATGTCTCGTTTCAATGCCGATGATCTGGCGTCCCTGGACCGGTACTGG
AACCCTCCGGCCGTCCTTGATTCGCCTCCTCCACAAAACGCGCGGGCTGAGGCCGGCCAG
TTCACCGGAATGGATGACCCGGCCCTACTGGAATTCATCCGATCGCAGGCCGGCCATGGC
GGTGGCGGCTACCAGCTGCGCAATATGGCGGTACTCCGCTGCCTGTCTCTGATCTGCGGG
ACCATCGGCATGCTGCCGCTGAACCTGGTTGAGTCGGGTGGGAAGAAGCGGATAGCCGTT
GAGCATCCCGCGCACCGCCTACTCAAGATCAAGCCGAATCCGTGGCAGACGCCGCTGGAG
TTCAAGCGGCAGATGGAGCTGGCCCGGCAGCGGCATGGCGATGGTTACGCGAGAATCGTG
TGGTCCGCCGGCCGGCCAATCCACCTCATCCCGATGGATTCCCTCGCGGTTCGCGCTGAG
CTTGGCGACGACTGGCGGATGATCTACCGGTACAACAGCAAGAAACGCGGCGAGGTGATC
CTGAAGCAGGAGGAAGTGCTGCACATCCGTGACCTATCCGTGGACGGCGTGACGAGCCTG
TCCAGGATGAAGCTGGCAGATCGGGCCATCCGCCTGGCTCTGGATGCGGAACAGGCAGCA
AGCCGGATCTTTGAGACCGGCAACATGGCCGGCGGCGCCATTGAGGTTCCGCAGGCGTTG
AGCGACATGGCCTATGGCCGGATGCGTGGGTCACTGGACACTGAGTACGCTGGAGCGACA
GCAGCCCAGAAATGGATGCTTCTGGAGGAGGGGGCCAAGGCCAACAAGTTCGGCAGCACC
GCCCAAGAGGCCCAGCACGTCGAGAACCGCAGCGCACAGGTGGAGGAGGTGGCCAGGCTC
TACGGCGTGCCTCGACCGCTCCTGTTCCTGAGCGATACCAGCTGGGGCACCGGCATCGAG
CAGCTGGGCATCTTCTTCCTGCAGTACACGATGCTGGAGCACTTCACCAACTGGGAGCAG
GCGGTCGCGCGATCGCTGATCGACGAGCGTGACCTGGAGCGCTACCAGCCCAAGTTCAAC
GTGCGGGCGCTGATGCGCGGCACGCTCAAGGATCAGGCCGAGTTCTTCAAGGCCGCTCTC
GGTTCTGGCGGTACGGCGCCGTTCCACACACAGAACGAGGTCCGCGACCTGCTGGACTAT
CCGGAATCGGATCAGCCAGGGGCCAACGACCTGATCAACCCCATGACACAGAAGGGAAAG
AGCAATGAGCCTCCGGCAGCTGCCTGAAATCCGTGCCGAGCGACGGCTCGGCGCCGCCCA
GTTCGACATGCGTCCCGATGCGCTCGAACGCTGGGAGCCCGAAGTACGCGCCGCCGGCAA
CGACGCGAACAGCATCTCGATCTATGACTCGATCGGCGAAAACTGGGAGGGGACCGGCGT
CACCGCCAAACGGATCAGCGCCGCCCTACGCGCCATCGGCGCCAAAGATGTGGTGGTGAA
CATCAACTCGCCCGGTGGCGACTTCTTCGAAGGTGTCGCGATCTACAACCTGCTGCGCGA
GCACCAGGGCAGGGTGACGGTCCAGGTCATGGGCCTGGCCGCGTCGGCGGCCTCGGTGAT
TGCGATGGCCGGAGACGAGATCCTGATGGGCGACGGATCGTTCCTGATGATCCACAACGC
TTGGGCGGTGGCCATCGGCAATCGGCACGACATGGCTGACGCGGCAAGGCTGCTGGAGCC
CTTCGACACGGCCATGGCCAAGGTCTACGCGGCCCGCTCGGGCGTCACCGAGGCCGAGGC
GGCTCGGATGATGGACGAGGAGACCTGGATCGGTGCCACCCAGGCGGTGGAGGACGGCTT
TGCCGATGGTCTGCTCGATGGGGCTGCCGCCACCAAGGATGCCAAGCAGGCATCGGGTGG
GCGCAAGGCGTTGGCCTTGGTCGAGGCGGCGATGGCCAAGGCCGGCCACTCCCGATCCAT
GCGACGCGACACCCTGAAATCGCTGTTCAACGGCAAGCCGAGCGCTGCCGGGTCCGCTAC
GCCGAGCGCTGGCGGCAACGAAACCTCGGCCCTGCTGCAGGGCCTTCTCGACAACATCAA
AGCCTAAGAGGCCAACACATGACCAAGATGACCCACGGCCGCGTCCCGCGCGGCCTCGTT
TCCGTGCGCGCCGATGGTGGCAGCCAGCCCGACGTGAAGGCGCTGGTGGAGTCGCTGAAC
AAGGCATTCGCCGAGTTCAAGGCCGAGCACACCAAGCAGCTCGAAGAGATCAAGAAGGGC
AGCGCCGATGCACTGCAGGCCCTGAAGGTCGACAACATCAATGCCGATATCACCCGCCTG
CAGGCTGCGGTCGACCAAGCCAACACCCAGATGGCCGCGTTCCAGATGGGCGGCGGTAGC
GCCGGCAGCGGTGTCGCCGATGCCGAGTACACCGATTCCTTCCGTGCCCACTTCCGAAAG
GGTGAAGTGCAGGCGGCCCTGAACAAGGGCGCGGCCGATGAAGGTGGATACCTGGCCCCG
GTCGAATGGGATCGTTCGATCACTGATCGCCTGGTCATCGTGTCGGATATGCGGCAGTTG
GCCAACGTGCAGCCCTGCTCCGGTGCGGGCCTGACCAAGCTCTACAACACCGGCGGCACT
TCGTCGGGCTGGGTGGGCGAAGAAGATCCCCGCCCGGAGACCGCAACGGCAAAGCTGCGT
CCGCTCAGCTTCGGCTGGGGCGAAATCTACGCCAATCCGGCGGCGACCCAGCAGCTGCTG
GACGATGCCGAGATTGACCTGGAGGCATGGCTGGCCGGCGAGGTCGAGCTGGAGTTCGCC
AAGCAGGAGGGCGACGCGTTCTTCTCCGGCAATGGCGTCAACAAGCCGTTCGGTATCCTG
ACCTACGTGGAAGGCGGCGCCAACGCGGCCAAGCACCCGTTCGGTGCCATCAAGGCCGTG
AACAGCGGGCTGGCGGCCGGCATCAACGGTGACAGCATTCTGGACCTGGTCTATGACCTG
CCGTCGGCATTCACCGCGGGCGCCAAGTTCGCGCTCAACCGCAAGACCCAGGGTGTGGTG
CGCAAGCTGAAGGATGCCCAGGGCAACTACCTGTGGCAGCCGTCGCTGGTGGCGGGTCAG
CCGTCGACCCTGGCCGGCTTTGCGGTGCAGGACGTGGCCGCGATCCCGGATGTGGCAGCA
AACGCCATCGCCGCGCTGTTCGGCGACTTCAAGCAGACCTACACCGTGTACGACCGCAAG
GGCGTGCGCGTGCTGCGCGACCCGTACACCAACAAGCCCTACGTGATGTTCTACACCACC
AAGCGCGTGGGCGGCGGTGTGCACAACCCCGAGCCGATGCGCGCCCTCAAGATCGCGGCT
TCGGCCTGATCACCCACCCGTCGGGCGGCCTCGCGCCGCCCGGCATCCCTCCTGTGATCG
AGGAGCCGCAATGGCAAAGTTCATCAAGCCCTTCCGTGGAGTGCCGGAAGGCGAGATCTA
TCCCGTCCAGTTCGTTGCCGGCAATGACTGCCCGCCCGAGCTGGAGGCCGGCGCACTCTC
TGTCGGTGCTCTCAGCCTGATGGCAGATACGCCGCCCGCGTTCCTGCTGGGCTCCAGTGT
TCAGCCGGAGAGCTTCGAGCTTTCCGACGGCAGTGTCCTGTCGTTGGGCGACGTGGTTGG
CCGCGCACACGTAGCCTCGGGGCTGTCGGTGGAGGACTGGAACGCGCTCGAGGACAACGC
ACGCGAGGCGCTGATCGCAGAGACCGTCGACAAGCTGTCCGGCGAGGACGACAAGGGCCA
GGTCGCTGCCGAAGACAAGCCAGCCTTGATGGCGCAGCTTGAAGCCGCAGGTATCCCGTT
CGACAAGCGCTGGGGTCCTGAAAAGCTGGCCGCGGCGCTGGCCGACGGCAAGAAGGAGTG
AGCCATGCCCCTGTTGACGCCTGAGCAGTGCCGCGCCCAATGCAGGGTCGATGGGGATTA
CGCCGATGCAGAGCTGGCGGCGCTGCTCGCATCGGCCGAAGATGCGGCGGCGGCATACCT
CAACCGATCGTTATTCGCCGACCAAGCAGCACTGGACGGCGCCTTGGACGCGTTCCCGGC
TGCAGCTGCGGCAGCTGCCTCGGCCTACTCTGCGGCCATGACGGCAGCTGATTCTGAGCC
TGATGCGGACAAAGCAGCGGCGATGCGTTCCGTCGCCAGGCAACGCAAGGCGTCGGCCGA
TCTGGCCTTGTCGCGGAACCTGGCTGGAATGGTCGTCAACCCGAGCGTGGTTGCAGCCGT
CCGGTTGACCTTGGCGCACTTGTGGGACAACCAGGCGGCGGTGGTGATCGGAGCAACCGC
CGTCGAACTACCGATGGGTGTGATTCCGCTTCTTCGGCCCTACAGGCGGGTGATGACGCC
ATGAGAACGTCAGATCTCAACCGGAGGATCAGAATCGAGCGCCCAGCCGAGGGAACCGAT
GACTGGGGCCAGCCTGTTCAGGGCTGGGAGCTGGTTGCGGAGGTATGGGCGGGAATCGCC
AATGAAACCGGACTCGGCGCCATTCGCGCAAGCTTGGCCGGCGGCGTGCCGGCGTCGATC
GCACGCTACAGCTTCATGGTCCGATTCGCCACTTTGCAGTCGTTCGCGGTCGATGAGTCC
ATGCGGATCGTTCACGAGGGCCTGATCTTTGAGGTCAAGGGCGTAATTCGCGACCTAAAA
GATCGTGCCAAGGGCTTCATCATCACTGAGCAGGGAGGCAACAGCGGATGAGCATCAAGG
CCAATGTTGACTTTTCCGACGCGGTGAAGGGACTCGACGCGCTTCTCGACTCCCGCGTCA
GTCTCGCGCGCTCCATGGGCGTTGCAGGTGGCCAGGTCATTCGGGATGAGGTGAAGCTGC
GGGCACCGGTCGGCACGGAGGAAGGTGGCAGCCTGCGCCCCGGCAGTCTCCGCGACGCAA
TCTACTTGGCATACCGGGATGGCCGATCCACCGACAGTCGGCAGGTGTACTCGATCTCGT
GGAACGCCAAGAAGGCGCCACACGGGCATTTGGTGGAGTTCGGGCACTGGCAGACGCATG
CGGTCTACCAGGATAAGGACGGCTCCTGGACACTGGGTGCACCGCTGGCGCAGCCAAAAT
GGGTCCCTGCTAACCCCTTCGTCAGGCCGGGGTACGAGGCGTCCCTGTCGCGCGCGCAGG
CGGCGATGGTGGAAAGGGGCAGGGAGCGGCTTCCTGAGCTGCTGCGTGAGGCGCGAGGAG
GCAGCGGATGAGCTACGAACCGTCCCTCCATGCCCTGATTGCGCCCTTGGTACAGGGACG
CTTCTATCCCGACGTTCCGCCGGACCAGCCGGTCTTCCCGTTCGCGCTCTATCAGCAGGT
CGGAGGCCAAGCCCTGTGGTTCCTCGAAGGATCAATGCCGGACCACAAGCATGCGCGGGT
GCAGATCACCATCTGGTCCAAGTCCAGGCCCGAGGCCAACACGCTGATCCGTCGTATCGA
GGATGTGATCTGTACCGGCGTTCCGCATTCCGAGCCCTATGGCGCCGCAGTCGCTATGTA
CGAGGCGCCCATCAAGGCATACGGCGCCCGTCTCGATTTCGGGCTCTGGTTCCCTGACCC
GTAAGTGACCCACCAACCCCGTATCAGCCCGGCCATGCGCCGGGCTTTTCGTTTTCAACC
AGAGGAAGACAACACATGGCACTCAAGCTCCCGAAGGGCACCCAGTTCGGCTTCGCGCCG
GTGCTGGCCACCAAGATCGCAACCACTGGCATCTCCAAGGCGGCGCCGGCATTGGCGAGC
ATTGCGGCCAATGCAGTCGACACCGACGACGTGGTGGTGCTGGAGATCCCGGGCTGGCCG
GCCCTGAACAACCGCACGACCCGCGCTGGCGCCGAATCCACCGGTGCAATCGAATTGCTC
GGCACCGACACCACCGATACCACCCTGTACCCGGGCACCAGCGGCGCCGGCTCGCTGCGA
AAGGCGGCCGCCTTCATCGACCTGGACCAGCAGGGCGATCCGACCACCGCCGGCGGAGAA
CAGCAGTACTGGAGCGGGATCCTGCTGGAGGACCCGACCGGCCGCCAGATCCAGATCCCG
ACCTTCAAGAACGCCAAGACCATCACCATCCCGCTCTACTACGACCCGTCCAAGCCCTGG
TATCCGGCGTTGAAGACGGTCGACGCCAAGGGCGAGCCGGTGGTGCTGCGGGCCAAGCTT
GCCGGCGGTGACGTTCTGTACTGGTATGGCTACCTGAGCTACGACGGTGACCCGACCATG
ACCGCGAACACGCCGATGGGCACCACCGCGACGTTCACCGCCCTGGCCGATTCGATCCTG
GTGGAGGGCGCCTGATGTTCAAGGTAAAGGCCCCGGAGACCTTCAAGGCATCGTTGACCA
TCATCGGCCACGGCCGCGAGCAGAAGCTCAACCTGATCTATCGGCACCTGACACAGGAGG
CGTACACGGCGCTGTTGCAACGCCTGGCGGGGCAGGAGATCACGCCGGCTCAAGCGATCC
TGGACATGGTGGCGGAATGGGATGCGGACGTGTCGCTGGATACCGCCGGCGTGGATGAGG
CCCTGCAGCAGCAGATCGGCCTGGATGCGGTGATCATCACCGGCTATGCGCAGGCGATCC
AGGTGGCCCGCAAGGGAAACTGATCGAGGCGGTGGGGGCGCTGTACTGGCGCGCCCCCAC
CGAGGCCGAGCTTGCCCAGGTCGGCCTCAAAGCGAAGCACTACCAGCCGCCGGACGTGCA
GCTGTGGCCCGAGTGTTCGCTGCCTATCGAGATCTTCTCGCGGGTCTCCACCCAGTGGCG
TGCAAGCGCCGGAGGTCCGTTTGGGCTGGACTACAACGTCGTGTTCCAAGAGCTTGACCG
CGAAGGGTTGACCGGTGATCGCCGGGCCGAGGTGATGGCCGCGATACGCATCATTGAGGG
CGCTGCCCTAACCGAAATTTGCAAGGGCTGACCATGACCGACCAATCAATTGGCGCGGCT
CGAATCGACCTGGTCGTCGATACGCAGCAGTTCGACAGTGCGATCACTGCAGCAAAACGC
GGTGTCGCCGACATGTCGGGCAGCGCACAGCAGCAGTATCAGCAGCTGTCGCGCGCTGAG
CGCTCGCGCGTCGATACGCTGGTGCGCCAGGCGGACACCCTGGGCATGACCCGGTCCCAG
CAGTTGGCCTACAACGCTGCCTTGCGCACGAGTGGGCCGGTGCTGGACGAGATCGTACAG
AAGTTGGCCCGCGCTGAAGCTGCGGCCAAGCGCTCCGGAAAGGAGCTGAATGCATACGGT
GTCAGCGCGGCCCAGCAGGCAGCGGCAATGCGCGGCGTGCCCGCGCAGATCACCGACATT
GCTGTGAGCCTGCAGGGTGGGCAGAACCCGCTGACTGTCTTCCTGCAGCAGGGCGGACAG
CTCAAGGACATGTTCGGCGGCATCCGGCCAGCGGCCGCCGCCTTGGCGTCGCAGCTGCTG
TCGATGATCAACCCGCTCACAGCCACAGCCGCGGCGACTGCAGCGCTTGGCGTGGCTTGG
TATCAGGTCGGAGAGGCGCAGCGGCAGGCGGAACTGGCGCTGATCACGACCGGAAACTAT
GCCGGAACCAGTGCCGAGCAGATTGCGGCGCTCGCTCGGCAGATGGACAACCTTGGCGGT
GTAACACGGGGCAAGGCCCTGGCGGCGCTGACTCAGGTTGCGGCATCAGGCCGGTTCACT
GGCGAACAGTTCCGCTTGGTGTCGGAATCAGCGGCCGAAATGGAAGGAGCGACTGGTCAG
AGCATCGACTCCACCATCGACAAGTTCAAGGAGCTGGCGAAGGACCCGGTAGAAGGCCTG
CTAAAGCTGAACGAGGCCGAGCACTTCCTCACGCGCGCGCAACTGGACCGGGTGACCGCG
CTTCAAGAAGAAGGGAGGCAGCAAGAGGCGGTAACGGAGGCGATCCGGATCTATCACGCC
AGCCTTGGAGATGTTTCTGCAAAGGCGCGTGAGTCCCTTTCGGGCGTCAGCCAGTGGTGG
AAGGCAGTAAAGGACGACACCTCATCGGCCTTCAATGAGCTTGGGCGGTACATCGATCTC
ACTGATCGCCTCCTCACGCGCACCACGGGGGTGAAACGAGGTGCGGTGGCGGAGACGGCA
TCATTCTTCACCCCGATAGCAGGCCAGGCAAAGCTCGCGGGTGGGTTGCTTGGCGCGGCG
AATGACTTCGCCGAGAGGTACTGGGGCCTTGGCCCCAAGCCCACCGTCACGATGGCAGGG
ATCTACGGCAATGGCGCAGAGGAATCGATCGACAGCGCTGGGGAGCGGAAGCGCCTAGAG
CAGCGGAAGAAGGACCAACAGGAATGGGATCGTCTGGCCGGGCAGAACCTGTCCAAGCGC
CAGAAGCAGCTCGCCGAAGAGGCGCAGATCGTCGCCCTGGGCAAGAAGCTCGGCAAGGAC
CAGGCTGATATCGACCGGGAAGTCGCAGCGTCGCGGAAGCAGTTCGCTGAGGCAGAAGCG
CGCCGGGGCGGTGGCTCCAAAACAAACCCGGCCACGTCTATCGTTGCCAGAATTCAGCAG
CAGGTAGCTCTGAACAAAGAGCAGTCAGGCACCGAGGAGAAGCTCACTGTCAGCCAGCGC
CTGCGGGTGCAGGTGCTGGAAGAACTGGACAGGCTGGGGTCCAAGATTCCCGAAGCGGAT
CGGAAGCGCATCGGGACGATGCTGGAGGAGTTGAAGACGACCGGCGACCTGGTGGAGGCC
AAGGATAAGCAGAAGAAGACCTTGGAGGCGCTAACCCGCCAGCAGGCCATCTTCGACCAG
CAGACCGAGTCACGGCGTCGGGGTAATGAGCTGGACTTGATGAGCTACGGCCGTGGCCAG
GACGCGGTCGCCCAGCTGCGCCGGCAGATGGACGTGCAACGGGAGTACGAGGACGAACTG
AAGCGCTTGGGCGACCGAAAGGTGGCCACCGATCAGGACCAGTGGGACCAGCTGGCGGCG
AATGCGGCTAGGCACAGGGACGAGCAGTTGCAGCTGGAGATGGACTACCAAGCCCGCCGG
CTTTCCGCGATGGGAGACTGGCGCAACGGCACCCGAGCCGCCTTCGAGGATTACGCCACG
GAGGCGAACAACGCGGCTGGCCAGGCCCATTCCGCGCTGACGAACGCATTCCAGGGCGCG
GAAGACGCGCTGGTTCAGTTCGCCATGACCGGGAAGCTGTCGTTCCGCGACCTGGCCAAC
TCGATCATTGCCGACCTAGCACGTATTGCCGCAAAGCAGGCCATCGTCGGCATTGCCGGG
ATGATCGCCAGTGCCTGGGGCGGTGGGGTCACTGCTGCGGGGAACGCCGCGGCTACCAGT
GGGACGCAGCAGATCAACTCCGACCTTCTCGCGAACATTGGCCGCAATGCCAACGGTGGT
GTCTACACATCGCCAAGCCTGTCGGCGTATTCCGGCGGCGTCTACAGCTCCCCGCAGCTT
TTCGCCTTCGCGAAGGGAGCGGGCGTGTTCGGTGAGGCCGGGCCGGAGGCCATCATGCCT
CTGCAGCGTGGACCAGATGGTCGCCTGGGCGTCGCTGCACATGGCGGCGGCTCAGGGTCG
TCACAGGTGAACGTGAACGTCGTGGTGAACAGCGACGGATCGACCGATGTGTCAGCCGAC
ACCCCGTTGTGGCAGCAGTTCGGCAAGGAGATCGGGCAGCTGATCGACATGAAGATCAAC
GATGCGCAGCTCCGGTCCATGAAGGACGGCGGCGCTATGAGGGTGATGGGGAAAGGTTGA
TGACCGACACATTCAGTTGGAAAGCCACCAGCCAGAGCAGCGGATCAGCGACTGCGTCGG
TGAGGCGTGCAAAGTTCGGGGATGGTTACTCACAGCAGGTCGCGGAGGGCATCAATTCCG
TTGCCAGAAAGTACCAGGTGAGCTTCGTTGCGCCCAAGGCGGTGATCACCGAGATCATTG
CCTTCCTCGATGCACACGCCGGCATGTCCTTCTGGTGGGCCGCCCCGTGGGGAACGGGCC
TCTACTACTGCGACACCTACACGGACTCCCACCTTGGTGGCCTGACCTACAGCGTCACGG
CCACCTTCGAACAGACTTTCCAGCCGTAAGGAGAGAACATGGCACTTCAGCCAATCAATA
TCGAGACAGTCCAGCCGAACGGCAAGAAGGGCGATCCAGCCAGGATCGCCTTCGGGAAGG
TCAACGATAACGACGCGTACCTCGATGGTCGGATCAGTACCGTCGCCACAGCTGCGGCCA
CCGCGGACACGAAGGCGACCAATGCGGGTGCTGCAGCTGCGGCGGCTGTTCCGAAGTCTG
GCGGTGAAGCCGGTGCCATGACGGGGACGCTCGTCATGCGAGGCGGCGGAACGGCAGTTC
GTCGCGCGAACTTCTTCCACAATGCGAATGCTACGAGCGATTTCGGAGCCAAGCTCACCC
TGTCCTACAACGCCAGCAACAGCGATCTGGCCGGTGTTTTCCTGGTCCCTACGGGGCCCA
ACGGATTCGAGTCCCAATGCCAAGTCTGGTTGAAGGACGGCGACTTCTTCAATTCGGCCT
ATGTCCAGGTGCTTACGATCACCCGAACGGCTGTCACCTTCAGGGGCAGTGCCTTGTGGC
ACGCGGGAAACACGACGGTGGATGCAAACAACTTCATCAAGAGAGCATGAACATGGAGCT
CACCTGCACTGCAGCGTTCAACATCCAGCCTGATGGCGGGATCGTGCTCGACGGAGACCA
TGCTCCTGGCACAAGCATCGGTTGCTCGTTTGATGCTTTGGGCATCGCGTGCGCTCGTGT
TGCGACTGGTGTGTATCGGGTAGCTGGTCCGGGGATCAAGCCGGCTACCGGGTGGCGCGC
GAGCGTATACCGTGACGAGAACGACGAACAGACCATCCGTCTGGCCATCCAGCAGGAGGC
GGGTGCGGTGCTCTACACGTGTACCGATCCGGCGACCGGAGAGGCAAGGGACATTGTCTA
CTTGCTGACGGTACGTGTCGTCGTTGACGCTCCGGAGCTCGAACAAACCGAGGATGCGGA
GGTCGATGCGGCATGATCACCGCAGATGCCCAGCAGCTCGAGCCAGGCGGCCGCGTCACG
GTCTATGAACTGGACTGCACCAGCTTCGGTGCAGATCAGCTCTGGTTTCACCAGCACCTG
CAGTCGGAGGTGATCTGGTGGCAGGGCCAGGAATATGGGCCATGGCCGATCAGCGCTACC
GGCTTCGAGCGCACCAGCGAGCAGCAGCCCAACCCGCGGCTTAGGGTCAGCAACATCGAC
GGCCGGATCGGCGCTCTGTGCCGCATGTTCCAGGATCTAGCCGGCGCCAAGCTGATCCGC
CGGCAGACGCTGGTGAAGTACCTGGACGCGGCCAACTTCCCCGCGGGGAACCCGTTGGCT
GATCCGGGCGAACACTTCCCGGATGAGATCTGGTACATCGAGCGCAAGGTGGGCGAGGAC
GACGAAACGGTTGAGTTCGAGCTGACCACGGTGGCCGACTTCAACGGGCGGGAGCTGCCC
GCGCGGCAATGCACGAGGATCTGCAGCGCCCTGCTGCACGGGGGCTATCGAGGTCCCTAC
TGCGGCTACACCGGCTCGGCCTACTTCGATATCAACGACCAGCCGGTCGACGACCCGGCA
AGGGACGTGTGCGCCGGACTGGTCCGGAGCTGCCAACTGCGGTTCGGCCAGGACAAGCCG
ATTCCGCACGGTGGATTCCCCGCCGCCGGCCTGCTGCGGACCTGACGATCCGCCATACCC
CAGCTCCAGACCATTCGCGCTGCACCAGCAGCACCACAGGGCTCGCCAGGCGCGGGCCTT
TTCTATGGGCGAGATCCATGCAACAGAGCACCCTGCAGGCCATCCAGGCACATGCCGTGG
CCGACTACCCGCGCGAGTGCTGCGGCCTCATCGTGGCCGGCTGCGATGGGGAGATATACG
TCCCGTGCCGCAACCTGGCCACAACTCCCAGCGAGCACTTCCGGCTGCCGGCAGAGGACT
TTGCCGACGCCGAGGACAACGGCGAAGTGCTGGCCGTCGTGCACAGTCACCCGAACGCGT
CTGCGGTTGCCTCTGATGCCGACCGCGTCATGTGCGAGGCCAGCGGCCTGCCGTGGCACG
TCGTGAGCGTGGGGCAGTGCGTTGGGGCTGACCCCGAATGTGGCGACCTGCAGACCATAG
TGCCCTGCGGCTACGAGGCGCCGCTGGTAGGCCGGCAGTTCGCCCACGGCGTGCTGGATT
GCTACAGCCTGGTGCGTGATTTCTACGTCCGCGAGCTGGGCATCCAGCTCAGCCAGTACG
AGCGGGAGGACGACTGGTGGGAGAAGGGGCAGGACCTCTACAGCCTGGACCGGCTGCAGG
CGGAGGGCTTCGCGGTCATCCAAGGCGAGCCGCGCCGCGGCGACATGATCCTGATGCAGA
TCCGCTCACCTGTACCGAATCATGCCGGCGTCTACCTGGGCGACGGGAAGATGCTGCACC
ACATGCACGGGCGCCTGTCTGAAACGGTGGTCTACGGCGGCATGTGGGCCGAGCGCACCC
GCTACATCGTCCGCCACAAGGAGGCCGGCAATGACTGAGCGCCTGCGCACTGTCCGGCTG
TACGGGCGCCTCGGCGCTCGCTTTGGCCGCAAGTTCCAGCTGGTGGTGAACAGCCCGGCC
GAGGCCATTTTCGCGCTCGGCATCCTGCTGCCCGGCTTCCGGCAGTTCCTGACAGGCTGC
AAGGACCAGGGCGTCGAGTTTGCCGTGTTCATCGGGCGGGAGAACCTGAGCAAGGCGCAG
CTGCACGATCCGCCGGGTGCCGACGATATCCGCATTGCACCGGTGCTGGTCGGCTCCAAA
CGTGGGGGTGCCCTGCAGACCATCGTCGGTGTGGCCCTGATCGTGGTGGCCTCCATCTAC
GGCGGTCCGGGCGCCGGCGCCGCAGCGGCCAAGTTCTGGGGCGCTGTCGGCGCGGCCGGC
TGGAGTCTGGCGATCGGCGGCGTGGCGCAGATGCTGTCGCCCCAGCCCCGTGGCCTAGGG
ACGAAGGAGGCCGCCGAGAACACGCCGAACTACAGCATGAACGGGCCTGTGAACGTGCAG
GCCCAAGGCAACCCCGTGCCCGTCGCCTACGGCGGCCACGACACAAAGGGGATGGTCGTC
GGATCCGTGGTGATCAGCGGCGGCATCTACGCGGAGGACCAGCAGTGAACCGAGCCGTCA
GCTCTCAACACGATCCGCTGGCCCTGGCGTGCGTTGATGTGATCGGCGCAGGCGGCAAGA
GCAGCACCAATGCCCGCACGCCGGTGGAGACCCCGGACAGCCTGCACTCGATCTCCTATG
CCAAGGTGCTGGACCTGGTCAGCGAGGGCGAGATCCGGGGTTTGGTGGCCGGCAACCAGT
CCATCTACCTCAATGAGGTGCCGATCCAGAACAGCGACGGCAGCTTCAACTTCAATGGCG
TGAAGGTCGAGACGCGCTCGGGCACTCAGGACCAGGAGTACATCCCGGGCTTCCCGTCGG
TCGAGAACGAGATCGGCGTAGGCGTCGAGCTGCGCGACACACCGGTAGTGCGAGCAGCCT
CCGGGCAGGATCTGTCTGCGGTTCGGATTCGGTTTGGTGTTCCCGCCCTGCAAAGGCAGA
ACACCGAGAACGGTGACACCGAGGGCTATGCCGTCGAGTACGCCATCGATCTGTCCACTG
ACGGCGGCGCCTTCAGCACGGTGCTGAGCAACGCCTTCCGCGGCAAGACCACCACCGAGT
ACCAGCGCAGCCACCGCATCGACCTGCCGCCGGGCAATCAGTGGCAGGCGCGGATCCGCC
GCCTTACGCCGAACGCGAACAGCTCCACCGTGGCCGACACCGTGAACGTGATCTCCATGA
CGGAGATCATCGACGTGAAGCTGCGCTACCCGAACTGCGCACTGGCCGCGATCCAGATCG
ACGGCAGCCAGTTCCAGGGCAAGCCGACCACGGCTTACCGCATCTGGGGTCGGATCATCC
GCGTGCCCAGCAACTACGACCCGATCGCGCGTACCTACAGCGGGGTGTGGGATGGCACCT
TCAAGTCGGCCTGGACGAACAACCCGGCGTGGGTGTTCTTCGACATGGTCACCAACGACC
GTTTCGGTCTGGGCGACCGAATCCCGCTGGACTGGGTCAACAAGTGGCGCCTGTACGAGA
TCGCGCAGTACTGCGATCAGCTGGTCAGCGACGGCATGGGCGGCATGGAGCCGCGCTTCA
CCTGCAGCCTGTACCTGCAGACCCGGGAGTCGGCCCACAAGGTGCTGCAGGACATGGCCA
GCATGTTCCGCGGCATCAGCTTCTACGCGGCGGGGCAGATCATGGCCTCGGCCGACATGC
CGAAGGACCCGGTCTATACCTACAGCCAAGCCAACGTGGTCGACGGGAAGTTCACCTACA
TCGGCAGCGGCGGCAAGGCTCGTCACACGGTGGCGTTGGTGTCGTGGTCGGATCCCGGTG
ACTTCGGCCGGCAGAAGGTCGAGCCGGTCCAGCTGCAGGAAGGCATCGCCCGCTATGGCG
TGAATCAGATTGAGGTGACGGCCTTCGGCTGCCACTCCAAGTCGCAGGCCCAGCGCGTGG
GGCTGCACATCCTCTACAGCGAGAATCTGGAGACGGAGACCGTCAACTTCGCCGTGGGCC
TGGATGCGCTGAACTGCATGCCTGGGGATGTTATCCAGGTCGCGAATGCCAAACGTGCCG
GCCGGCGCAATTCTGGTCGCATCAGCGCGGCATCGGCGAGCAGCCTGACACTGGATGTGG
TGCCGCCCTCGATGCAGGTCGGGGACCTCCTGCGCGCCACGCTGCCGAGCGGGAAGACTG
AAGCACGCACCATCAGCGGGGTCAACCCGGGAACGCGCGTGGTGGCCGTCTCGGCGCCTT
GGAGCGCGGTGCCTGTGGCGCAGTCGATCTGGGCAACCGAATCGACCGACCTGGTGATGG
AGCAATTCCGAGTCATCAGCGTCACGGAGGAGGATGGGCTTACCTACCGCATCACGGCGC
TGACCCATCGGCCGGACAAGTTCGCTGCGATCGATGACGGCACCCGGCTGGAGCCGCCAC
CGATCAGCATCGTGCCGCCCAGCGTGCAGCCGCCACCGACCAACGTGCGCATGTCCTCGC
ATGTGGTGATCGACCAGGGCATTGCCACGCCGGTGCTGACCATCGAGTGGGACGCCGCCG
ACAAGGCGATTGCCTACGACGTGGAGTGGCGCAGGGACGACCTCAACTGGGTGCGTGTCG
GGCGCGTCGGCACAGCCAGCGCGGAGGTGCGCGGGATCTACGCGGGCAAGTACCTGGCCA
GGGTGCGTGCAGTGAACGCGCTCAATGCCGTGTCGCAGCCCGCCCTCAGCGTCCTCACCG
ACATTCAGGGCAAAACGGAGCCGCCGCCGGCGCTGACCTCGCTGACGGCAGCGTCGGTGG
TGTTCGGCATCCAGCTGGCCTGGGCGTTCCCGCCCGGGGCAACCGACACCGAACGCACCG
AGATCTGGCGCAGCGCTGGCCCGAACCTGGAGAACGCGACGAAGCTGGGCGATTTCGCTT
ATCCCCAGAACCGGCACCGGCTCGATGGCCTGGCCGCCGGCGCGAAGTTCTACTTCTGGG
GTCGGTTGGTGGACCGCAGCGGCAACATCGGACCGTGGTATCCCGCTGGCGCTGGTGTCG
TGGGCGAGTCGAGCACCGACGTGACCGAGTATGACGCCTATTTCTCTGGCCTCATCAACA
AGAGCGCGCTGGGGCGGGAGCTGCTGTCGGAGATCGAGAGCATCAGCAGTATCGCGCCGT
TGATCTGGGCCGCAGATGCCACGTACGAATCGGGCCAGACGGTGGTGCACAACGGCAAGA
TCTGGTTGTGGACCGACGCCGCCCCCGGCAACGAGGAGCCCCCGGGCACGAAGTGGAAGA
GCGTCGGCGATGCGGTGGCCGAGGCCGGTGCGTTGGCTGGGCGGATCGATCAGCTGGAGC
TGGATGTTACGGAGGTGGACGGCAAGGTCACGGCGGTGGGCAACCGCGTAGATGGCTTGG
TGGCGCAATACAGCGCGGAGCACGCCGGCGATGGGGACTGGAATGCGGGTGATGAGGACG
CGTTTGCCGGCACGATCACCACGCTGACAGTCATCGCCAGCGGTGACTATGCGCTGGGCC
GGCGTGTGGATACCACCGAAGCAGCGGTAGGCGAAACCAGGGCGATGGTGCAGGCCACCT
CGCAGGCTCTGGTCGACTTGGACGGACAGATCAGCGCCTCGTACAGCCTGAAGCTGCAGA
TCGCGGCCGATGGCCAGTACTACGCAGCGGGCATGGGCATCGGCATCGAGAACCAGCCGG
ACGGCGGTTACCAGAGCCAGGTGCTGTTCACTGCCGATCGCTTCGCGTTCGTCAACCTGG
TCAACGGGCAGCTGACCTCGCCCTTTGTGATCCAGGGCGGACAGACCTTCATCAACCAGG
CCCTGATCGGCACCGCGTGGATCACCAGCGCCAAGATTGCCGATGCGGCGATCACCAACG
CGAAGATCAGCGGGGCGATCCAATCCGATGACTACTTGCCTGGACAGACTGGCTGGCGGA
TCAACAAGGCTGCCGGCGGCGGGTTCGAGTTCAATGCCAGTGTAGCCGGCGGGTATCAGC
TGAACATCACGAACCAGGGCATTTACATCCGCTACCCGAACGGCAATCTCGCCGTGGAGC
TTGGAGTGCTGCAGTAATGGTCGACATTGGGCTGAGGGTTCGGACCGAGAGCGGGTACGT
GGAGACTTCGGTTACCACCAAGCTGTCGAAGAGGATCGGGTCCTACACGTTCCCGCTCTA
CAACCCTGTCAATTCCAACAACAAGTGGGTCGCGCCACCCGAGGCAAATGGAGGGCTCGT
CGTCAACGACTTCCTTGGCGGCGAGCCTTACTACTACTTCACCTGCGAAGGCCAACGATC
GGTGTACGGAATGCTGGTCCCTTCGGTGACCATATCGGGGAACAGCATCAACTGGAGCTG
GGATCCTGACGTGGTGAACTTCCACGTCAGGATGGAGATGTTTCCGAGCAAGCCCACGAC
GGACACCGTCGGCGGCATCACCCTTCATTACGGGGTATACAGCTGATGGCCGTCGGACTA
CGCGTGCGGAACCAGGGAACCGGGCAGATCCAGATTGGGGCTGGCTATCAGAATCTACAG
TTGGCCAAGTCAGGGACGCTCAACACCGGAACTTTCTCCGGCGGCGGGACCGGCGGCTCG
CCGCCATTTGCCTCATGGTCGCCGAGCGGGGTCCTGGCCTCAACGAGCGGGACATCGAAT
CTCCATGTCTGCCGCTACATCAATGACAGCGTGGCAACTACGACGGGATTCACTCTGGTT
CAGACCGGTGTGACGTGTTTCGTCTACGCTTCCAACCAAGCGCCGAACAAGACGCTGGAG
TACTACACATTCAATGCCACCGAGCGTGCGGCCAGTGGACCGGTTGGTCTGCGCATGCGT
GGCGAAGACGGCACGGTCTTCTACGACTCCCGACGCAAGGGTCTGCGGGTACTCCAGGTG
GTGGCGCTGCCAACGGTCCCCGGGCCTCCCGTAGAGATCGGCCAGTTCTTCCCAGGGACA
AAGATCGGCATTGCCATCCCGTCGCCGCGCTTCTACTACTTCTCGCAGTCACAGGATCGG
TGCACCATGAATGCCGACCATTTCCACATGACCAGCGACAACCGGATCTTCCTCTCGCGA
TTGCAGGTGACTCAACAGACCCTGATCACCAACACGTTCCCGGTGGGCGGCGTGACGATG
GGGCCGCAGAACGCCACGATCTTCATCGTGGACCTGACCGAGGTGCCGCTGGGGTTCGGA
TGAAGAGTGCGGCGTGGCCGAATTTCAATTCAATGCCATCCGCCTAAAAGATGATTGAGG
GTGATCGACGTGAGCGCTGTCACATTGTGGGCTCGCAAGACTAGATAGGATCGAGCGGCG
AACAAGATGTTCGCGATTGAAGAAATGGAGCATTTCGTGAAATCGAGTCTTCTGAGTATT
TCTTTGCTTCTCGCAGTTGGCGGCGCGCCCGTCGCCCATGCAAGCGGGACTGACCTTGCA
TCCGTGGCGAATGCGGCGGTACAGATGGATCCCAGTCTTGCTGTGCCGGCTGGTGTCACG
CTGGCAGAACTCCACCGCATCTATCAAGGCAAGAACAACACCCACAGGATTCTTCACTAC
GATATTGCCTCGTGGGTGCGGTCGGGCTGGATGGACGAAGGGGTCATCGGGTTTATCTCC
ACGACACCCTTTGAGAACAGTCACCCGATTAGGGAGTGTTTCAGTCACACCCCATGGGAT
GGCTTCACCTCAACTGACATGAATTGTGAGGGGCAAGTCATTCCTCCCAATCAAGGGCCG
ATCGGCTATGTATCGTCGGTGCAGCTGCCAGGAACCGCGCCACTGTATCGATGTGCTTAC
ACGTGGAAGGGAAAGCTCCGTCATTTCGACACCCGCGATGTTGGCTGCGAGGGAATCTCG
GGCGCCCACAACGACGGGCCGCAAGGCTACGTCTTCATGTGATGTGGTAGCCGCCTAGCC
TGTGGCTGGGCGGCTTCACCGTGGCACGACACTTTCCGCGGTGAGATGGTGCGCATGTGC
TATTCCGCCCGGATCACCGCCGCCTCCCTTAGGACGGCCATGGCCATGTTAGGAATGACC
GGCTATTGAGACATGGGAGCGGGATTGGCGCAAGGCTGTGGGGGTTTGCCAGATGGTGGA
TCCGAGTATCGTGGAGGATACTCAAACCGACTATAAGCAAGAGGATCAACCGTTGAGCGC
TTCCATGCTTCCGAGAATTGTCGGTTTCGATGTGCCGCAGCTACATGAGCGCGTCGATTC
CTCTACTGATGAGGCCATCATTGCGTTGTTGGATCTTGCGCCGGGTGCCCGCTGGACTGA
ACTATTCGTGAGGAAGTGCGAGGCCCTGGCATCTCAGCTCTCCTTGGCAGAAGTCCGGGT
TGAAGGCTCCCGTATCTATTTTTACGGGTCAATCAGCGACTCAAGAGCGCTCGCCGATGC
GGTCATGTCCATCGTTCACGTGCTGAATGATCAGCTCATGCGAGAAGGGAACGACGCAGC
CTCGCGGGAAGAAAACTCCTAGGAGCAAGAGAGGCGCGACCAGCATTGACCTGCGATTTC
CGCTGCGCCAGGGTGACCACGGAGACTGGATCGGGCCGCAAGTCTGCCCTTGAGGTCGTC
CAGCCATTCTGCGCGTGTTCCGTGCGGGTCTCTGGTGTAGATGTCACATGCGAGTCGGAT
GACCGGGTCAACTTCATGGCGGAAGCTAATGGCGGGTAGCGCACCAGAGTTGAATGCCAA
TCCCCAATGCGTGAGTTCACGTTCGACGTCAACGAAATCCTTGTTCCTCTTGCGTTCCAT
GTTCTTCTCCTCTTAGAGCTGCACTGTACACCCTTGGAGGCGGCGACCTGTTCATGGCGC
TTGTTCATACTGGTGCCAATCGGGCACGGCTGCGTAACAGGCTGAGGGCCATTGTGGGTT
GGCAGCAGATGGCTGCATCGGAGTGAGAAATGAACAATTCCCCCCAGAACCAGAACGACC
GTCCCAATTCGGATGGCGAGAAGAAGCAGCCAGGCCAGCAGGGTCAAGTGGACGGAAACG
AGCTTGGCGGTGAAGACCTCGCCGGAAAGCAAGGTCAGCAACAGCAACAGCAGCAGCCGG
GAGGCAAGGAGCGTGAGCAGTCGACCCATGGCCAGGACCAAAAGGGCAGTGAGGGTCGCA
ATAGCCGCCGTTGACGTCTAAGGAGTGGCCGCGCCCAGCGCGGCTCCTTCTGTATCAAAA
GGAACGTTGATATGTCGTCCCATGCTCAAGCTGTGAACTTGATGACGAAGATCATGTATC
AATCGCGCCCGGCGACCACGACGACGATGGCTCAGTGCCGGACCTGCCAAGGGCAAAGCC
CTGGTGGAATGGAGTGTGCGCGGTGTTTGACTGAAAAGTTGGGAAGAGTGATTGCGAATA
GAGGCGCTGCTCTTTGCTGGCTTGAGTCGTTCCTGAAAGTTCAGCGAGACGAAGCACACG
TGTTCATATGTGCAAAGAGAGTTGATGCGTCAGCCTTGTAGGAGTCGCATTCTGGCCTGA
CATTGCGCAAGCGTATGCTCGGTACATCTAGGAGCAACGCTATGAATTTCCCGATATACA
TCTACGATCGAACGGGTACTGGGCTCCGGCTTCCTTCCGAGTGGTGGATCGATCTGCAGT
CAGATCTCCCCGCGCTAGTGAACGGTAGTGAGCGCATAGATCTGCCACGTTCCTCTAAAG
ATGAGCGCCCTCGCCTGGACCCTGAGGTTCTCAGTGATCTATCCAGACGAATCCGGGGAT
CGCAATGGCTAGAGTAGATCCAGCTCAACCGCCAGGCGTGCGTTGGCTTTTCTTCCGACT
CCGCAATGGTCAGTCGATCAGCCCGGCTAGGCTAATGTCTGTCTGGTGCGAAGCTACCGA
ATCAACCGAGTGCGCAGTCCGCCGCGAAATCATTGACGGCGCCGGCTACGTGTATGCTCT
CTATGCGCCGAATGGATTGCGCTCTCCCCGTCGTGTGGAGTTGCGCATGAGGGCACTGCT
GGAAGAAGCCGGGTATGCCTTCACGATGGGGAGCTTGGCTGGGAGGCACCCAGCCGACGG
CTGAGGTGGAACGCTGACTATGTCACCCGACTTGGCCACGAAGACCGGTCTGGGCAGCAT
GTGTTGCTGGGTCGTCGTGCCTTAAAACGTGGTCGCATTCGACCAAGCGCGCGTTACTGA
CCGCTTGCCGCTTGCGGCATCCTGCGCATGCGAGCAGGGTGCCTCCTGGCATGGTCTCCA
AGCCAGGTGTTCTGGAATGCGTGATGTGCCGGCAGTGGTTGCAGCGTACGCTGATTGCGT
TCACGCGTTCGATATTGCCTTCATCGCGACGCACCACATCTATATCCAGAACGTAGAAAA
GGCCAGTGTCGGGCATTGCTTAGTACCTAGAACTTTCGTGCATGGTGCATGTAGCTGGGC
CTGCATCATGTGACGAAGTTCCGAATTCAGCAATACGCGAACCTGACGCGTTCAGGGCGC
GTCCGCCACCTCGCGCTGACATGAACCCGTTGCTGGTAGGCTGGTCCCCGTCAAGGAGGT
GTGCCATGCCCATCAGGGCGGTTGTATACGTTAGCAGCGCCGGCGAGGACATTGCCAGCG
ACAAGCTAGGCCTGTCCAGCGGAAAGCTGGACCAAGTTGTGGACGACGCGGCCCGGTTCA
ACCGTAACGCTGGAGTTACGGGGGTGCTCCTCTTTGATGGTGAGCGCTTCCTCCAGTACT
TGGAGGGGCCAGAGGATGGATTGTCAGTTGCCTATTCCCGCGTGTTGGGTGCGAGTAGCC
ATAACGGGATCGTAGAGCTGCAGCGGGGCAGGGTGGGCCAGCGTCGCCTGCCGTTCTGGC
CGATGAGATGGCTGCCCGTTGAATCGGATGAGCTTGGGCGTGTGGCCCATGGGGACTGGA
CCCGATTCAATCAGCGAGGCGATCACCAGGCACCCTATGCGACTGCCATGGATCTGTTGG
TCGGGCTGGTGGAGCCGTACGCCATCGCAGTCTAGCCTCTGTCGGCGGGCTCTCCGATTT
GCTCGGTCAGAACCGTTAGCGATTGCTGGAAGGCGGCGGCGAAGAGAGCGCCGCCATCGT
GTTTGTGCTTCGCCGCGATGCTGGGTAGCAGGCGCAACCAAGTATCGGTCAATTGCTCGG
GCGCCGGGTGGGTCAGGACAGATACCCGCAGCGCATACTCCATTGCCTTGAGATAGCCGC
GGTGAACCTCGATCGCAACTTCGCAGCAGTGGAGACGGTCCAGCAGTTCGGAGATTTCAT
CGGTCATTTCGGGTCCTCGATATCGAGTTGATCATCGCGCTCGGGGTCGAACAGCGCCAG
GAGTCGTTCGCGACGGCACTGCTCGAGCCAGTGATGCCAGATCTCCATTTCGTCCATCAA
TCCTGTAGCTCCGCAAGCGGGGCACGTAAGCGTGGTTCCCGTTCGGTCCTTTTGAAAGCC
TGTACCCTCAGTCATCGACGACCTGAGCCCACAGTTTTTGCAGGTTGATCGCACCTGCTC
CAGGCGGATGATTGCGCCATTTAGCGCAAGCAGAGGCAGGATCGAATGGATCCTGAAAGC
GTTGGGAGGGTGCATAGCCGTGCCGCTTGAGGGGCTGGACACGGGAGCAAAGGATTCTGC
GCCGGAGAAGAGCCGTGAGACCGTACTGTGCTCGCCCTAAGGTGAACGCTTCATCACAGC
GGGCTGAGCGGTGGCGTACCTTCGCAGGATCTGCGACGGCCGGTCGTATCCTTCCGGCCA
TGTATTCCTCCGCCGGCTTCCGCACCGCCCCAATCCCCTCTGGCTGGGTCCAGACCGGTG
AGCGCTGGGCGCTCTGGTACAACGGCCGCGAGACGGCGAGCGTCACGCCCGACGGCGGTC
CTGGGGTCCGGCTATGGATGGAAGGCCAGAAGATGTGGCAGGTGAAGGAAGTGCGCGCGG
CCAACGTCCGGCAGGCGAAGCGGTACGCCGAGCGCTGGTGTGCGGCCAGGCTGTACCCCG
ATCTGCCACTGCGCCAGGCGGTGGCCCGCCTGACCGACAGCACGCCGATCCCGCCGCCGC
TGCCACTTCCCGGCCTGCCGCCGACCCGGGAGCAACAGCAGCAGGCCCAACGTCTGGACG
AGGCAGCTGCGACGGCGTCTGCGCGGGTGATGGCGGCGCTGGAGCCAATCCGGCCGCCGG
CCGTAACCAAACCCAGGGCGCGGGATCCGATGAAGGCCTGGGTGAGGGGGGCAAGTAGCC
ATCTTCGCCCCACCGTTTGACCGCTTACCCTCCAGAAAAGTACATGGTGCCCTTGCGGCC
CAAGGGCAACGGCCTGCCCGCTCCAGAAATCAGTCCAAAGCAAGTCTTTGATTCGCTTCT
AGAGTCAGGCAGACTTTTCAAATTATCTTAGAACGGGAAGTCCACCCAGTCAGCATACTC
ACGCAGAGCAGTAGCATGGTCGGCGTTGCCCCGCCCCTCTTGCAGACTGGCAAGACGCAA
GAGGTGTTTTTTTGCGCTTGGCTTTACATCCTCATGAAGATGGAGTAGCTCGACGTTGAG
ATGGCCCTGCGCTGCTTTAGACGGACGGGCCGACAGAGCGCTTCGAAGAATAGGAGCTAC
ATAGTTCTGGAAACTCTGTGAAGTGAGGAAAGGGCCAATCCCCGACACCTGAGAGTAATC
ATCACTGAGGTGCGGAATGACGTTGTCAATTAAATAATCGACAACGGCGGCCCGTTCCGA
GGGCTCCAAATGCTGTATTTCAGGGGCACGGAAGAACGCTTGACCGTAGCGAAGGATCTC
CGATGAATCGCCATTTAGCATCAGCCGGTAGAACTGCTTTGCTGCTGCTTCTGCGAGCTG
CGGGGAGTCGTTGAGCGTGAGCCGGTACGCTTCTGCGATGCGTGGAGGAAGTGTTGCATC
CCAATACTCATCGTCATACGCGCTGTGTTTCGCATGCGCCGCAGGCAGGATCTCCAGAAG
AAGTCGAGCCTTTTCTTGATCCCGCATGTCGCGGAGGATGTGTGGCACTAACGCCATTGC
ACCGGCATCACATTCCACTTTTCGAAGCAGTTGCTCCGCAGTGAACCCCGCTCGCGCGTT
CCGCTTCGCAGCGATCTCCTGCGTGACCTTCCCGACCAGCGCCGTGACGATCACGGCGTT
GTTCTGATCCGGTGGAGGCAGGCTGTCTCGCGCAACTTTTCCAGGATGGATGAGATTTCG
GTAGTCCTTCACCGCGCTGCAGAGCTTGGCGGCGGTCTCGCTGAGTTCGCCGAGCGCCTC
GCAACGCTTGATGGCTTCATTAAGCATGATCTTGCGCAGCGCTTCTTCGTCGCCCGGCGA
CCCTAGATTCTCCAAATGCTCGACAAGTATGGCCTCAATCAGGCTGCCGGCCATGACCAT
GGCGGCCTTCCACGCACCCGCCTGAAGGCACATCTGCATCTCCTCAAAATCCCTCTCAAG
GATCGAGCGGTAGGGTTGAGCGGTGATGTAGTCAAAAGGCGGAGCTTGGGTGTTAGTTGC
CATATTGTCCCCTGGGCAGCCGGAAAAATTGTCAGCTGAGCATAGGGCAATCAGAGGTTT
CGCGGTGACGCCCCGGAAAAATGGGGAGATCAAGTGATTGAATTTAAAAGGAATGAGCCG
GTGCCTTTTGATCTATTGCTCGACTTCGAAGCGGCATTTTTTCAGGTCCCTGCAATGACA
GCGTCTACCTCATGCTCGAATCGCACCAGGCCGATGCTCTCGATGAGCGGGGTTTGCAGC
ACCAACACTGCCTGGGACCGCCGCTGCCGCCGCTGCCACTGCCACCGACCCGCGAGCAGC
AGCGACAAGCCCGTCGCTTGGCCGAGGCCGGAGCGAAGGAGATCGAGCGGATCAAAGCAG
CGCTGGAGCCGCGCCGACCGCCGAAGGAAACCAAGCCCAGGGCGAGGGATCCCATGAAGG
CGTGGGTCAGGGTCGGGCATGCGTACTGCAGACTGGGCCGCCGATGATGACGCAACTGGT
CGCAGCTTGGGCATGCCCTTGTTCTGGCATACTCCGCCCAACGGAGCTATACCACAGGGG
AAGGAAGTAGTGCCTAAACAGATCGCCAAGACCGTCTACGCAAAGAAGATCCGTTTCAAG
GCAGGACGGCACAAAGATTTTGAGCCGGAGCCAATCGAAGAACTGTTGGCGCGCCTCCAG
CAGGTCGCGCCGACGTGGTCAAAGAGACATTGGCCAGTGGTGCCTGATGGGGGCCGTTTG
GAGCCTGGAGTCGCTTGCGCGTTCATCCGGCGCATAGTTCGCCGACATCACGGTGACGAG
AAGGGTCTCTATTTCGAAGTTGGCAGCTACACAAATGGCCACGCGCCAGACCAAATGGAG
CTCGACTTCAACGCAGATGAGCCGGATATTACGACCGAGCCTGTGCGCGACGCGCAGGGC
AGAGTCCGCGAAATTGTGACCATCTGTAGATGCGTCGCGCTTGGTGAGACCCTCATTGTC
GAGAATGTGATGGGCAGCGGAGGAGTCGGCGGAGTTCAGAAACTGTTGAGTCGCCTGTTC
AGTCACTTCCTGACCTATGGCGACGCACGCAGAAAGTACCCTACGATTGAGTTGCTCGAT
GTGACGTCCGCCGACCTGCGAACAGCCATTATGCGCGGCCGCGGCGTCAGAAAAGTTTTC
CTGCGGATGGTGGAAGGGGCGGACCCCGGCGATGATGGCTGGGCTGCCCCACTTAAGAGT
TCAAAGCGCCGATTCCGGAATGCGGAGAAGTTTGCTGCGATTTGGGAATCATCTGACAAT
GAGGTTTTGAATACCGATGACGTCGTCGCCGCCGTTGACGACTCAATGGAGGAAGACTCG
GCGCTCGATAAAATTACGCTCGAGCTGAACGATGGCAATAAGCTGACCGGACTCGGTAGT
TACAAGGCCCGTTCACAGGTGCATGTTACAATGGATAACGCTGGCCTGCTTCACTACAGC
GAATTGATCGAAGGATTGTGGAGCTATTTGGATGAGCTTCGGATTTCGCGCAATAACTGG
CGCCTTATCAACGATGGCGGGTTCTTCAATGCAGACGCGCCGGTCATTATTCAAGACGCT
GGCTAGTCATATAGTCGAGCGGCTTCCCTCCGAATGGGCGACCTGGGGGGAGGTGGCCGA
GGAAATGGGGCGATTCCGAAGTCCAGATCGCCGGGAAAAGTTGCGAAACCGCTTTTTTTC
CGTATTTGTTTTTGCGCTAGGAGCTATTCCTGGAGCCCTCGCTTCTCCTTCCGTTATGAA
ACTATCGGAAGGAGCGCTTGGTGCGGTCTTTGGCGGGGTTCTTGCATTTTGCGGGCTGCT
TGTGGGTTTTTTGGTGACGCTAATGTTGTTCACCGGGCGTCTCGGGACGGTTCAGAACCT
CAGTGTTGAAGATCTGCGTAGCTACGGTTCTCGACTGCGATACTTGCTTGTGTCACAGGC
CGTGACTCTGGCTTGCGCCATGATTTGTGCTGTCCTATGCATCGTTTATTTGGTCGTGTA
TTTTTTGGGAGCGCCGCTTTTACTGCACTCCGCATCGCTGGCGATGCTGCTTGGTTCTTT
GATTCTTTGCTTGGCGCGTTCTGCACTTTTGCCTATTCAAATATTTGAACTTCACGATGC
TCACTTGAGCGATGAGCTCTCGGCAAAAGCTGAGGATAATAATAAGAGGTATAGATAGTT
TTGATAGTGCGGGCGATCCTTCCGGGTAGGGGGGGGGGGCTACTCTTTTCTGGGCCCATC
GGCATCGGCTGGTCCATCCGGCTTGCCGTTCCGCAATGTATGCCTTGGCGGCTTCCCAGA
CCGTTGGGGCGCTGGCCGTAGCGAGCGTCGTCGCTCGCTTTCCGGCGAGTGGACCTTGAC
CGGCCTTTACAGTCTTCCTCGCGGCCCCGCTGCCTCGCACGCCTCGGCAGGGTTTCAGCA
GCTGCAGCGGGGAGTTTTAGCGGGATGGTCCCACTGCGGTCCCATTTGCCGTACAAGTCA
TTGATTGGACGCGCAGTGGAAGCCCCCTCCTAAGGGGAAGGTCGCCCGTTCGAATCGGGC
CGGGGTCACCAGAATCAATGGAACAGGGCGAGCGGCGTCGTCGGGCTTGAATGGGTCTAC
TTCGGACGGACCGGGATGATGGGTTTCACCGTGACAACCCCGCTGCCACCTCCTCCGCAG
CTTCCATAGCAGCCTCCGCCAGGGTTAAATCCGCCGGTTCCACCAGCACCTCCGCCGCTG
CCACCGCCGGCACCTCCACCGCCACGGCTGGGCGGCTGCTGAGTTCCCGGCAGGGGCTGG
ACGCAAGGGCTTCCAGTGAGGCAAGTAACAGCGGCTTCTTCGACGGACCCGTCACCCCAG
GTCACCTTGATCCTGCTGCCGACAGGCAAAGACGCAATGCCATGCGTGATTCGGTACATG
CCCGCCAAACCGACAAGGCCGGCGCGTCGCAGCTCCACCATTTCGTAGGCGGACAAATTC
TGCGCAACTGCAACCTGGTTATACGGATACGAACTGGCGTTGATCGATACTGTTGCAGCA
ACGGCGGCAAAGGCCGTGAAAACCAGCCCGGCGATACTCCACTTCGTTCTTCCGGAGATT
CGATTCACTGCGGCGTCCTTTTCAAGATGGCTTCTTCCCAACTGCTCTGTTTACTTCTAC
TATTGCTCTATCAAGCGACTCTTGCTGTCCAGCAGGAACCACCCTGCTCCTGATGGCGTC
TTCAAAATTCTCTGATCCGCACACGCCCGAATTGACACATAGTGAATCCATGCGGAATGA
GCCGGCTCCGCAATCTGCCCCCATTCGGCAGGCGACGATGCCCCAGGCATAGTTGGCGTA
TGGGCCCGTAGCGCTTGCATTGAAGGCACCGAGATCGGTTCCCTCTGGCGCGAGCGCTAG
CAGATCTCCCAGTGCAAAAATTGCCTCCGGGTCTGCAGAATTGACCGCATCGCGTGCCAG
TAGCTGATAGTCACCAGGTTTGAGGCTGGTCCACTTGCTGGATGCCATGTAAATCCTGGC
GTAAGGATCGCCGTGATCTGCTGCGCGTTCAAACCATTTTGTATAGTGCTCTTCGAGTAT
CACGTCGCCGCCGTCAACGACCGAGCAGGTCGCTGCGAAGCGCTTCTTGATGTCATCGTA
TGCGCCTTGCGTTTTCCCGCTGAGGCGCGCGTATGCGTCCAACGTCGCATACATGTTCGA
ATGGGAAATGCTGAAAACGGAGCAATGCTGATAAATCTGCCCCAGCTTGCGCTGTGCTGC
TACGTCCCCGGCTTCTGCACGTGAACGAAGTTCAAGAAATCCGGCTGCTGCATCCTGTGT
GTTGGAACTCAACTCAGGACCTGTGAGGGATGAGGCGGTATGGCTAGAGTTGGCCTGATC
CTTGGAGTTTGGCTGATTGGTTTGAGAATCAGGTTTGCGCTGTTGTGTGTCCGCTTTGGT
TGGGACATACCAAAAACTGACTCCCGCCAAGACGATCAGTATCAATGCAGAGAAGCTCAG
GACTTTGACTCGTGGAGACATGGCGTTCCTTCATGACCGATCAGCGCGGTACGCGTGCAG
GGATTGTCACGGTGCCCAATCAGGGGCTGGGCTCCGACCGCCGCGCACTTTGGCAGGTCC
CATGCCTACAAAACGGGATGGGGCGACGCTCCCCCCATCAGGCCATAGGTCTAGTTCAGT
ATTTGTTTATGTACTGGACGCTGAGTGGAAGCCTGGACACGCCTAATCCTGGTTCAGGCC
GAGCCCCACCTTCGCTGGGGTGGATCTTTGACGATAGAGGGCACTTGTTCGAATCGGGCC
GGGGGCGCTATTGCATGCACCGCGCGTGATGCCGCTTCGCGCAGGCTACAGAGCAACTCC
AGGCCTCGCAGCACCTCCGCCACGTGCGCCTGCTCTTCGCCTCGCAACCCAAGCAGCGGC
CGCGGCAGGCAGTCGTAACTGCACAGGCCCATCAGTGCCGCCGCGCATGCCATGACGCGG
ACGCCGCCGAAGCGGTTGTACAGCGCCCAGAGCGGCGCCGCCGGATCCCGAGGGCAGAAG
GAAAAAAGGGATTGTCAGGTGTGGCGGCGGTGGACGATCGGCATTGCTTATTGCCCTGGT
ACAAAATTCAAGCGCTGCCGTGCAACGTGATTCGGCCGCCGGGATCGCGCACCATGGCGG
CCATCCTTCCTTGCGCGCACGCCATGACTGAGTACCTTCGCCCCGTGCAGCCTCCGCACT
TCGCCGCCATCGGCGCGTGGCTGGATTCGGCCAGCGCAACCCGGCGCTGGGCCGGTCCCG
GCGTGGCGTATCCGCTCGTGCCGGACGCATTCGCGCACGCACTGCAACTGCAGCAGCGCC
CGGGCTGGGTGCTGCTGGATGCGCATGGCCACTGCCTTGGTTTCGGCCAGTACTGGCCAA
CGACCTCCGGCACGCTGCACCTGGGCCGCATCATCGTTTCGCCGCGGGCACGCGGGCGTG
GACTGGGACGTGTACTGATGCAGGCGCTGATGGCGCAGGCGTTGCAGTCGCCCGGGGCGG
AGCGGCTGACCCTGCGTGTCTATCGTGACAACGTCGCGGCGGTGACCCTGTGCCGCGACC
TGGGCTTTCAGCCGATGGAAGACGCTTCGACGCCGGAACTGCTGTTCATGCAGCACCGTG
CCGGCTGAGTGGTGATCACGCGCGCAGCACGGAAGCCTGTTGCGCCTGCCATTGCTCGCG
GGTGATGCGGCTGATGTGTTCGGTGCGGTAGTCGCCGAGGAAGCTGTTGAACTTGTTCAC
TTCGGTATGGTGATGCTGGAAACCGCATTTGCTCTGTACGCTCAGGGACTGCAGGTTGTC
GGCGAAGTAGCCGCACCACAGTGCGTCCAGGCGCAGGCCGAGGAAGGCGTGCCGCATCAC
TTCGCGCACTGCTTCGGGCACCAGGCCGCGCCCCCAGTACGGTACGCCGATCCAGTAGGC
GATCTCGCCTTCGCGCTCGCCGATCTCGAAGTTGCTGTCGGCACCGATCAGGATGCCGAC
GCAGCCGATGGCGCGGCCATCTTCGCGGCTCTGCAGGGCATAGACCTCCGGCCGGTTGAA
CACGGTGCGGATGATCTCGGTACTTTCCTCGACGCTGGTGTGGGCTGGCCATCCGGCGAT
GGGCCCGACGCGCAGGTCGCGGGCGTATTCGTACAGGTCGGCGGCGTCGGTGTCGCGCCA
GGGGCGCAGGATCAAGCGTTCGGTATGCAGCGGCATGGCCGTTCCAGGGGCAGGGAGAGA
GCGCACAGGCTAGGCCGCGTCGGGCGGAGGGCACAGGGCGGGACCTTGATGGTTTCGGTA
CTTTTCACAACTCCCCGGCGTTGCCCGGTATGCTGTGCCCCGGAATGCAGCCGGATCGGC
CAATGGACCGCATACCCCAGCTTCTGGATCAGGACGAATCGATGCGCCTGGAGGTCAGTA
CGCTGGCCGAGGGGCAGGGGGTTCCGCTGTCGTTCGGGCACGCATATCTGGCGGTACTGG
TGTGCGTGTCCGGGCGTGCGCGCTTCGCACTGAACTTCCGTGAGGTGGCGGTGCAGCGGC
ACGACATGCTGGTGCTGGCCGAGGACACGCTGGCGCTGCTGCGGAAGCGATCGCGTGGCT
TCCTGGCGGTGGTCTGCCTGATGCCGAAGGCGCTGGCGTCGGAGGTGGCCTACGTACTGC
CCAACGCGCTGTTCAAGTTCCTGCATGAGCATCCCCATTGCGTGCCGTCGCCGCTGGAGG
TGCCGCTCCTGCAGGGCTGGCTGCAGCAGCTGATGGACGCGCAGCATACTGGGGGCCGCT
ATCGGCACGTGATGCTGCGCAATCTACTGCAGACCTTTTTCCTCAAATTCGCCACGCTGT
TGCCGGCACAGAAGGGGGCCGCAGCGTCGGTCAGCCGGCGCGAGCGCCTGGCCTGGAATT
TCTGGGAACTGGTCGGCCAGCGCAGTACCCGCCAGCGCGACGTGCAGTCTTATGCCGATG
CGTTGTGCATCACGCCGTTCTATCTTTCACAGCTGACCCGCGAGTGCTTCGATGAAACAC
CCAAGGCGTTGATCGACCGCCAGGTGGTGCTGGAGATCAAGGCGCTGCTGAGCTACAGCG
AGCTGCCGATCGGGCGCATCGCCGAGCGATTGTGCTTCGAGGATGCGTCCTACCTGTGCC
GCTACTTCCGGCGGCACACCGGGCAGTCGCTGACCGGCTACCGCCGTGCGGGGCAGGGCG
GCCCTAGTGGGATACGAACAGCGGTGCCGGCACTTCGGGCAGCAGATCCTCGGTAACCCC
GCCGAGCATGCGTTCGACCACGCAGTCGCGGCGGTAGGGCCCCGGCACCCGTAGATCGGC
TTCGCCAGGCCTGGCGAAAGGTCAATCCTGCTTCAACAGCTCGACCAGCTGGCGCAGGCG
ATAGGGCTTGGGCAGGAACTCCACCTGCTCCGGCAGCGGCGGCAGCTGCGAGCGCGCATA
GCCGGAGGACAGGATCATGCGTGCCTGCGGCTGTTCGCGGGCGACGTGCTCGCTCAGTTC
GATGCCGGACATGCCGTTGGGCATGCTGACATCGCTGAACACCACGTCAAAACGCGCCTC
GCCCTTGAGCAGCTCCGCCGCCTCGTGGCCATCGGCGGTGGTGGCGACCTCGATGCCGAA
ATCGCGCAGGGCCAGGCCGATCATCTCGCGCAGATCGTTCTGGTCCTCCACCATCAGTAC
GCGGATGGGTTCATCGGTCATGGGTTGCTTCCTCTGATGCGGGTAACAGCAGGCTTACCG
TCGTGCCGACACCGGGCGTGGTGGACACATCGACGAAGCCGCCGCTCTGGGTAGTGAATC
CGAACACCTGGCTCAGGCCCAGGCCGCTGCCCTTGCCGATGTCCTTGGTGGTGAAGAAGG
GCTCGCTGGCGCGCTCGGCGATGTCGGCCGCCATGCCATGGCCTTCGTCACAGACGCTGA
GGGTGACATAGCCGCGTTGCAGCGTAGTGTCCGCATCCGGGTCGAGTCGATGTTCCAGCG
CGGTGCCGATCAGGATGCGCCCGCCATCGATGGTGGCCTCTACGGCATTTGCCACCAGGT
TGGCCAGGGCAGCCTGCAGCTGCATCGCGTCGGTGCACACCTGCGGCAGGCCCGGCGTGA
GGCAGGCGTCCAGCGTCACCGTGGGTGGGCAGGCGCGCTGCAGGCCCGGCAGCCATTGCT
GTACCAGCGTGTTGATGTCCAGCGGTTCGCGGATCAAGGTCTGGCCCGTGCTGAAGGCCA
GCAGCTGGCGGGTCAGCAGGGCGCCGCGGTCGGTGGCCGCCTGCGCAGCGTCCAGCAGCT
CGGCGGCGCGTGCATCGTCACCGCGGACGCGTAGCGACAGCAGGTCCAGTGCGTTGCCGA
TGGTGGTCAGCAGGTTGTTGAACTCGTGCGACAGGCCGCGGCTGAGCCGGCCGACCGTCT
CGAACTGCTGGGTGTTGCGCAGCGCACGCTGGGCATCGCGCAGCAGTCGCTGTGCCTGCC
ATTGCTCGGTGATGTCGCGGGTGATCTTGACGAAGCCAAGCAGTTCGCCCGCTTCAACGA
CCGGCTCGATGACCACGCTGGCGCGGAACGAGGAGCCGTCGCGGCGTACCCGCCAGCCCT
CGCTGGCAACATGGCCCTGCTGCGCCGCGAGGCGGAGCAGGCGCTGCGGTTCGCCGGCCT
CGCGCTCGGTGGCCAGGTAGAAGCGACCGAAGTGCGTACCCACCACTTCATCGGCTGAAT
AGCCCTTGATACGCTCGGCGCCCGGGTTCCAGCTGCAGACGATGCCTTCAGGATCAAGCA
GGTACAGCGCATGGTCGCGCACGCTGTCGATCAGCAATCGCAGTTGTCGGGAAGGGTCCG
TCAGCACGGACGTCGTAGAGGCAGCTGCGTCCACGTGTAGATAAGTGTTACCCCTGTGAG
GGACGTGAAGCTAGGCATTCAAGTGTGAAGGATGCGTGCACACCTGACACGTGCCATTTG
TCCTGTGCGGCTGAATGCGACACGGAGTACCATCTTCCACCCTTTGCCTTCTGGAACCGA
CCTGCATGCGTCCTGGTGCGACTACGCGTGACCGCTGGATCTGGATGACCTCTGCCGTAT
TGCTGGCGGCGACCATCGCGCTGGAACTGGTGGTGCCGCTGGGATACGCGGTCTGGCTGG
CCTATTTCCTGGCCGTGGGCGTCACGGTGTTCCAGCGCAGTGCGCGCGCGCCGTTCGTGG
TCGCGATGATCGCCTGTGTCCTGCTGGTGATCGGCTTCAACGTGGCGCCCGCCAGCAACA
ACTCGTCGTTCTCGTTCGTCAACCGCACCATCGGTGGCTGCGCCTTCCTGATGATCGCGC
TGATCGTCTCGCGCGCCATCCAGGCCCGCCGCCAGGCCATGCGCGCGCTCTGGCTGCAGG
AGGCCGAGAACGCGGTGGCGTCGAGCCTGCGCGGTGACCTGGGGCCGGAGCAGATCGCCG
AGGCGGCTGCGACGAGCCTGGCCGGGCAGCTGGACGCGGAGGTCGGTGCGGTCTATCGGC
TGGAAGGCGGACGGCTGCAGCTGACCGGTGGCATGGCGCTGCCTTCGGGCGCGCCGGCCT
CGCTGGCCCTGCACGAAGGGCTGGCCGGGCAGGTCGCTCGTGATGAACGGATCCGCCACC
TGCATGGCGACGATGCCGCCGTGCTTGAACTGCAGACCAGCCTGGGCCGGCTGCCGGTGC
GCGAGCGCATCCTGGCGCCGCTCAGCAGCGACGGCGCCGTGGTCGGCATCATCGAACTGG
GCCGCGCCCGGGTCGGTGAACAGCGTGATCTGGATCGCGAGCTGCTGGAGCGCTGTGCCG
AGACCATCGGCATGGCGCTGCGCGCATCACTGTTGCGTGCGCAACTGGTGGTGCTGCTGG
AAGAGTCGCAGCGCCAGGGCGAGGAGCTGCAGGCCCAGCAGGAAGAGCTGCGCGTGGCCA
ACGAGGAACTGGAAGAGCAGAGCCGCAGCCTGCTGCAGTCGCAGAGCCACCTGGAAGAAC
AGCAGGCCGAGCTGGAACAGAGCAACGTGCAGCTGGAAGAGCGCACCCACGAGCTGGAGG
CGCAGAAGCAGGCGCTGCTGGTCGCGCAGAGCCAGCTGGTGCGCAACAGCAACGAACTGG
CCGCGACATCGCGCTACAAGTCCGAGTTCCTGGCCAACATGTCGCACGAACTGCGCACGC
CGCTGAACAGCTCGCTGATCCTGGCCAAGCTGCTGGCCGACAACAAGGACGGCACGCTCA
CCGAGGAACAGGTGAAGTACGCCCGTGCGATCCTTTCGTCCAACAACGATCTGTTGGCAC
TGATCAACGACATCCTCGACCTGTCGCGCATCGAGGCCGGCCATGTCGAACTGTCCGATG
AAGTGGTGGTGGTCGACAGCGCGCTGCAGCGCCTGCGCGAGACCTTCGAGCCGATGGCGC
GGCAGAAGGGCCTGGCCCTGCAGATCGAAGCCGATGCGCTGGCACCGAGCCAGCTGGTGG
TCGACAGCCAGCGGCTGCAGCAGATCCTGAAGAACCTGCTGGCCAACGCGGTGAAGTTCA
CCGAGCACGGAAAGGTCAGCCTGCACGTGCGTGCGGCCGGCAATGGCCGCATCCGGTTCG
AGGTCTGCGACACCGGCATCGGCATCGCCCGCGAGCAGCTGGACGTCATCTTTGAAGCCT
TCCGCCAGGCCGACGGCAGCACCCGCCGTCGCTACGGCGGTACCGGCCTGGGCCTGTCGA
TCTCGCGCGATCTGGCCGAGCGCATGGGCGGCCAGATCCAGGTCGACAGCGAGCCCGGGC
GCGGCAGCTGCTTCATCCTGGAGCTGCCATTGCAGGGCGCCCCCGCGGCGAGCGCAGCCG
AGGCTGCCGAGGCCCCCGTGGCAGTGCCGGCGCCGGCACGGACACCGGCCGTGCTGCCGC
CCGCGCCGGTGCGCGCTGCCACTGCGTCGGCGCCGGCCACTGCGTCGGCCGGCGTGGCCG
ACGACCGCGGCCGCCGCCAGCGCGCCGGGCGCCTGATCCTGGCGGTCGAGGACGATGCCA
CGTTCGCCGAGGCACTGGTGGCCCTGGCCCATGAACTGGACTTCGACTGCGTGGTGGCGG
GTACGGCGGAAGAAGCGCTGACGCTCGCCAGTGAGCTGCGTCCGAACGGCATCCTGCTTG
ATATCGGCCTGCCGGACGTGTCGGGCCTGAGCGTGCTGGAGCGCCTGAAGCGCAACCCCG
AAACCCGCCACATCCCGGTGCATGTGGTCTCGGCAACGGACCGCAGCCAGGTGGCGCGCG
AGCTGGGCGCGATCGGCTTCGCGATCAAGCCGACCACGCGCGAGCGGCTGGTGACGGCCA
TCGAGCAGCTGGAACAGACCAGCCAGCGCGACGTGCGGCGCCTGCTGATCGTCGAGGACG
ACAGCGAGCTGCGCAGCAACCTGGAACTGCTGCTGGGCCGCGACCAGCTGCAGATCGTCG
CGGTGGGCACCCTGGCCGGCGCACTGGAACAGCTCAGCACGGTCACGTTCGACTGCATGG
TGATGGACCTGTCGCTGCCCGACGGCAGCGGCTACGACCTGCTTGAACACATGGCCGGGA
ACGATGAGGTCGGTTTCCCGCCGGTGATCGTCTATACCGGCCGCGCGCTCAGCCGCGAGG
AAGAGCAGCGCCTGCGCCGATATTCCAAGAGCATCATCATCAAGGGTGCGCGTTCGCCGG
AACGCCTGCTGGATGAAGTGACCCTGTTCCTGCACAGCGTCGAGGCCAGCCTGCCGACCG
ACCAGCAGCGCCTGCTGCGCGAAGCGCGCCGGCGCGACACCGTGCTCGATGGCCGTACCG
TGCTGCTGGCCGAAGACGATGTCCGTAACATCTTCGCGCTGTCCAGCGTGCTCGAACCGC
TCGGCGTCACGCTGGAGATCGCGCGCAATGGCCAGGAAGCGGTGGATCGCCTGGCCGAGC
GCGAGGTCGATCTGGTGCTGATGGACATCATGATGCCGGAGAAGGATGGGCTGGCCGCGA
TGCGCGAGATCCGCGCGCAGCGCCACCTGCAGGACCTGCCGATCATCGCGCTGACCGCCA
AGGCCATGCCGGACGACCGTGAGCGATGCCTGCAGGCCGGTGCCAACGATTACATCGCCA
AGCCCATCGATGTCGACAAGCTGGTCTCGTTGTGCCGTGTCTGGTGCTCGCGGCAATGAA
CGAGCAGGCGCTGTTCGACCTGGAACTGAAGGTGCTGCTGGAAGCGCTGTACCAGCGCTA
CCACTACGACTTCCGCAGCTACGCGGTATCGTCGCTGCGGCGGCGCATCCGCCAGGCCAT
GCAGCGCTACGAGTGCGAGCGGCTGGCCGACCTGCAGCACCGCCTGCTGCACGAGCCGGA
CCTGTTCGCGCAGGCGATGCAGTTCTTCACCGTGCAGGTCTCGGAGATGTTCCGTGACCC
GGCCTATTTCCGTGAGCTGCGCGAGCAGGTGGTGCCGGTGCTGCGCACCTATCCCTCGGT
GAAGCTGTGGGTGGCTGGCTGCAGTACGGGCGAGGAAGTGTGGTCACTGGCGATCCTGCT
GCACGAGGAAGACCTGCTCGAGCGCAGCATCGTTTACGCCACCGACATCAATCCGGCAGC
GCTGGCCACCGCCGAAGCCGGCGCCTATGGCATCGACCGCATGGCCCAGTTCAGCCGCAA
CTACCTGGCGGCCGGCGGCACCGCTTCGCTCTCCGACTACTACGCCACGGCCTACGATGG
CGCGGTGTTCAACCGCCAGCTGCGCCGCAACGTGGTGTTCGCCGACCACAGCTTGGCCAC
CGACACCGTGTTCTCCGAAGTGCACCTGGTGTCGTGCCGCAACGTGCTGATCTATTTCAA
CCGCGACCTGCAGGATCGCGCGGTGGGCCTGTTCCGTGATGCGCTGGTGCATCGCGGCTT
CCTTGGCCTGGGCAGCAAGGAGTCGCTGCAGTTCGGGCGCCACCACGGTGCGTTCGAGGT
CTGCTCGCGCGAGCATCGCCTGTACCGGAAAGTCGCCTGATGAGCCTGCCGATACGACCG
GCCGTGCTGGTGATCGGGGCCTCTGCGGGTGGGGTCGCAGCGCTGCAGACGGTGCTTGGC
GCGCTGCCTGCGGCACTGCCGGCGCCGGTGCTGGCAGTGCTGCACCTGCCACGCGATCGC
AGCAGCCGCATCGCCGAAGTGCTGGCGCCGTACTGCGCGCTGCCGGTGCGCGAGGCCGAA
GACAAGCAGCCGCTGCAGCCTGGCACGGTGACCTTTGCGCCACCGGACTATCACCTGCTG
GTGGAAGACGCCGGTTCGCTGGCGCTGTCGGTCGACGCCCCGGTGCTGTTTTCGCGCCCG
GCCATCGATCCGCTGTTCGAGTCGGCGGCGGCGGTGTTCGGCGCGCAGGTGCTGGCCTTG
CTGCTGACCGGTGCCAGCAGTGATGGCAGCGAAGGCGTGGCCGCCGTGCGCGCCGCTGGT
GGCCGCGCCTGGCTGCAATGTCCCGAGGAGGCCGAGGCATCGATGATGCCGGCCTCCGCC
CTGCAGCACGCTGGCGCCGATGCCGTGCTGCCCCTTGAACTGATGTGCCGTCGCCTGAAG
GAGTTGTTTGCATGAACCTGTTGCCACCGGACCCTGCGCAGTCGCAGACCCCGGTCAACC
TGCTGATCGTCGATGACGTGCCGCAGAACCTGGTAGCCATGCAGGCGCTGCTGCAGCGCG
AGGGCGTGAACCTGCTGCTTGCGGGCTCGGGTGCGCAGGCGCTGGAGCTGCTGCTGGAGC
ACGAGGTGGCGCTGGCATTGCTGGATGTGCACATGCCGGAGATCGATGGTTTCACCCTGG
CCGAGCTGATGCGCGGTTCGCACCGCAGCCGCGATGTGCCGATCATCTTCCTGACCGCCT
CGCCGGATGATCCGGTGCGTGCCTTCAAGGGCTACGAAACCGGTGCGGTCGATTTCCTGC
ACAAGCCGGTCGCACCGCAGGTGATCCTGAGCAAGGTCAACGTCTTCATCGAGCTCTACC
AGCAGCGCCAGCTGCTGAAGGCGCGCAACGAGGCGCTGGAACGTTCGCTCAAGCTCAACG
AGACGATGGCGGCCGTGCTCACCCATGACCTGCGCACGCCGCTGTCGGCGATCCTGCTGT
GTGCCGACAAGCTGGCGCTGGAGCTTCCAGAGGACAATGCCGGTGCGCAGCAGACCCTGA
AGCACCTGGAAGCCAGCACCCTGCGCATGGCGCGGATGGTCGAGCAGCTGCTGGACTTTT
CGCGGATCCGCAGCGGCGGCCTGCGCCTGCAGGCAAGTGCCTGCGATCTTGCGGAAGTGA
CGCGTGCCGTGGTGGCCGAAGCGGGCAGCGCCCACGGCCACGCACGGGTGCATCTCGACA
TGCAGGGCGATACCCGCCTGCAGGGTGATCTGGATCGGCTTGGCCAGGTCGCCGCGAACC
TGGTCGGCAACGCGCTTACCCATGGCAGCGAGGCGAGGGTGGAGGTGGACGGCCGAGATC
CGCGCAGCGTGCTGCTGCGGGTAAGCAACGCCGGGCGGATCGACGACGCGCTGCTGCCGC
GATTGTTCGAGCCGTTCAAGGCCAGTTTCCACCCCAGCAATGGCCTGGGGCTGGGCCTGT
ACATCGTTGATCAGTTCGTCCGCGCGCACGGCGGCCACATCGGCGCGCGCAACGAGGCGG
GGCAGGTGGTGTTCGAGGCGACGCTGCCACGGCGCTCTGAAAGCCCGGCAACGGCGGCCA
GCTGAATCCTTCAGCAAGCGACGCGTGGATCTGAGACGGGCTCGTCCGCAACTGCTACCG
TGGCGGCAGATATTGCCAAGGAAGCACCATGCCACTGCGTGCGATCGCCTATGTCAGCCG
GGCGCTGCCGGATCTCTCCGCTCGACGGCTGCAGGCGCTGGTCGACGATGCGGCCCGCTT
CAACAAGATGGCCGGCGTGACCGGCGTGCTGCTGCACGACGGCGGGCGTTTCCTGCAGTA
CATCGAAGGGCCGCCGGATGGCATCGGTTCGGTCTACGAACGCATCCTGCAGGCCGGCAG
CCATATCGACATCATTGAACTGGCGCGCGGCCGCCTGGGCCAGCGCCAGTTTCCGTACTG
GTCGATGCGCGCGCTGCCGGTGGAGGAGGCGCTGTTGCGCCAGCTGTCATCCAGTGACTG
GTCGGGCTTTACCCGTACGCTGCAGGGTGATCGCTCCGCGCCGACGCCGGTGGACCTGCT
CGATAACGTTGTGCAGCCAGCACTGCACGCCGGCTGAGCGTCAGCCCGAGGCGCCGCCGC
CGCAATAGGCGGCATGCAGCGCCTGCAGCACGCCCAATGCGGGCCCTTCCTGCATGCGGT
AGTGGATGGCCTGTGCTTCGCGCCGGGTCGCCACGATGTCCATATCGCGCAGCACAGCCA
GGTGCTGCGACAGCGCGGACGCACTCAATCCGGTCAGCGCCTGCAGCTCCGGTACCGGCG
CTTCGCCTTCGACCAGGCGGCACAGCACGCGCAAGCGGGCAGGATGGGCCAGGCGCTTGA
GCAGGGCAGCGGCCTGCGCGGCGTGCTTGGCCATCGCGGCACTGTCGAGCGGGGTGCTGG
GCATGGTTGACCTTTTTGTTTAGATGTGTCTAATTTAGATAAATCTAAATAAAAGGGCAA
TCCCATGAAGGGCGTGAATGAGGGCGGGGCATGAACCTGCCGTGGACTGCGGTAGCCGGC
GGTGGGTTGATCGGCGCCGCCGCAGTGCTGTTGCTCGCCACCCTCGGGCGTGTGGCCGGT
ATCAGCGGGATCGCCGCAGGCAGCCTGCGCGCAGCGGAAGGCGAGCGCGGATGGCGCTGG
GCCTTCCTGTCTGGCCTGCTCGCGGCGGCCGGGCTGGTGCTGTGGTGGCAGTCGCTGCCC
GAAGCGTTGCCGCGGGTACAGTTGCGCAATGCCTTGCCTGCCTGGCAGTTGATCGGCGCC
GGCCTGCTGGTGGGCTTCGGCACCCGCTTGGGCAGTGGCTGTACCAGTGGTCACGGCGTC
TGCGGCATGGCTCGCGGCTCGAAGCGCTCGCTGCTGGCGGTGCTGGTGTTCATGGCCTGC
GCGATGCTGACGACGTTCCTCATCCGCCACGGCGGAGGCCCGGCATGAGCCGCGCGACAG
GGGCCGCGGCAGCGGCGGGTGCGCTGTTCGGTGCGGGGCTGGCGCTTTCGGGGATGACCG
ACGCGCGCCGTGTGCTCGGCTTCCTCGACATTGCGGGTGATTTCGATCCCACCCTGGTGT
GGGTGCTGGGCTCGGCGCTGCTGGTCAGTGCGGTCGGCCAGCGCTGGGTGCTGCGCCGCG
CGCAGCCGTGGTTCGCGGTGCGCTTCCAGCTGCCCAGTGCGCGTGATGTCGATGCGCGCC
TGCTGCTGGGCGCCGCACTGTTCGGTATCGGCTGGGGATGGGCTGGCTATTGCCCGGGAC
CGGCCATCGCCGGGCTGGCAGTCGCATCGCGTGAAGGGCTGTGGTTCGTGCCTGCGATGC
TTGCAGGTTTCTGGCTGCACGATCGGGTCGTACGCTGAGGCTTCACCCCTGTGTCACCCT
GCGTGCGGTCAGATCCGGGGTTCACGGGGAAAGGAGCACAACGACATGGTACGGATGAAG
TGGACGGGCAGGGCAATGCTGGCGGTCGCACTGGCCGCTGCGGTGGCACCGGCGCTGGCC
TGCACGCGCGCGGTGTACCTGGGTGACAACGGTGATGTGATCACCGCACGCTCGATGGAC
TGGAAGGTCGACGTGGCCACCAATCTCTACGTGCTGCCGCGCGGCATCGCGCGCACCGGC
CAGGCCGGACCGAAGTCGCTGGCCTGGACAGCGCGCTATGGTTCGGTGGTGGCCACCGGC
TACGACGTGTCGACCACCGATGGCATGAACGAGAAGGGCCTGGTGGCCAACCTGCTGTGG
CTGGTCGAATCGGAGTATCCGCAGCAGCGCGGCAACAAGCCGGGACTGGCGATCTCGCTG
TGGGCGCAGTATGTGCTGGACAATTTCGCGACCGTGGATGAGGCAGTGGCGGCGCTGAAG
CGCGAGCCGTACTCGATCGTCACCGACAAGGTGCCGGGCGAGGACCGCCAGGCAACGCTG
CATCTGTCGCTGTCCGACGCGAGCGGCGACAGTGCCATCGTCGAGTACATCGGGGGGCGC
CAGGTGATCCACCATGACCGGCGCTACCAGGTGATGACCAACTCGCCGATCTTCGAGCAG
CAGCTGGCACTCAACAGCTACTGGCAGCAGATCGGTGGCACGGTGATGCTGCCAGGTACC
AACCGCTCGTCCGACCGCTTCGCGCGTGCGTCGTTCTACATCAACGCCATTCCCAAGGCC
GAGGACCCGGTGGAAGCGCTGGCCAGCGTGTTCAGCGTGATCCGCAATGCGTCGGTGCCG
TACGGCATCACCACGCCGGGCGAGCCGAACATCTCATCGACGCGCTGGCGCACGGTGGCC
GACCACAAGCGGCGGTTGTACTTCTTCGAATCGGCGCTGACCCCCAACACCTTCTGGATC
GATCTGAACAAGGTCGATTTCGGCGGCCAGGTGCTCAAGCTCGACCTTGGCAAGGACCAG
CGCAACACGTTCGCCGGCGATGCATTGGGTCACTTCGTACCCAGTGCACCGTTCGCCTTC
CTCGGCGTGGACGGCTAGCGCGAGGCCTGGTCCGGCGCGTCCTTCGGATAGACCGCCAGC
ACGCTGCAGCCCGGGCGGGCGAAGCGCGGCGTGCTGGCGCGCATGTCGCCGGGGATTCCG
GACGGCGTCTCCACGATGCGATCGCCCGGATTGCCACAGATCAGGCCGTTCTGGAAACCG
GACTGGAATTCCACCGAGGTCGCCCCGGCCAGGATCGAGCAGCTGCCGGCCAGTTCGACG
CGGTAGTAGCGATTGCCGCCATTGCGGCGCGGATTGGTCTCCACCACCACGCCTTGCGGA
TCCTCGTTCCAGCTGCGCACATGGCGGGTGGCGAAGCAGAACGCTGGCGAGGCCTGGAAG
GTATGGCGCGGGCTGCTGCCGCCACGGCTGGGCTTGCCTGTGGCGGTCACGTTCACCGGC
GGCAGGGTGGCCGCGTACAGGCGGCTGCTCTGGCGTGCGGTGCTGGCGAACTCCCGGTTG
TCGATGGGGGTGACACTGCCGACGCCGCAGCGGCGGCCATCCACCATCACCTGTTCACTG
GGGCGGCCGCAGGCCCAGCCCGAAGGCGCCTCCAGCCGCAGTGCGCTGGCTTCGTTGACA
CCCGGGCAGGCTGCGCTGAAGTCGATGCGGAAGGCCTGGCCCCTGCCATCACGGACCGCG
ATGGCGGTCGGTGTCTCCTGCTCGACCTGGCGTACGTCACGTGCGTCCAGGCAGTGCGGT
GCAGGTGCGATGCGCTCGGCGGCCGATGGCGCGGATGGCGCCTGGGCCAGGGCGGCCAGG
GGTAAGGCGCTGGCCAGTGCCAGCGGAAGCAATCGGATCATGCTGTTCATCCTGCCATCC
CTGCGTCTGTAACTGGCTGGAACATAGCATGGCCGGTGCCGGGGCCGCGTTGCAGGGAAA
TGCCAGCACGCGCACACTCGTCATATGGGCGCGATCTTCCACCTGCGGCACTACGGCCAG
GCCACCGGCCTGGACCGTCATGACTACGCGCAGTGGGTGCTGCCGCTGCAGGGCGAACTG
CAGTTCGAGATGCAAGGCCGCGGTGGTCGCCTGGACCTGCTGCAGGGGGCCTTCGTCGCG
GCTGGCGAAGCACACGACCAGATGGCCGATGGCCCGAATGCTTTCGTGATCGTCGACTGC
CCCCCGGGTGTGCTCGATGACGGTACCCAGGAACACCTGTGCCGCCAGCGCTGGCTGCAT
CTGCCACTGGCGCTGCGACAGCGCCTGGCGCAGGTGTGTGAGGGCCAGGCACTGCCGGCC
CTGTTGCCGCAGCTGCTCCAGGTGTTCGCACCGGCGGGCAGTGGTGCGCGCCTGCAGGGC
CTGTGCGCGGCGGTGCAGGTTGATCCTGGCCAGGCGTGGCCGGTAGCACGCATGGCCGCC
TTCGTCGGCGTCAGCGAAAGCCGGTTGCATGCGCTGTTCCAGCGGGAGTTCGGGCTGAGC
CCGCAGGCCTGGCTCAGTACAAGCCGGTTGCGTTGGGCCAAGCACCAACTGCGTACCAGT
GCGGCGCCGATCAGCGATATCGCGCTGGCGGCAGGCTATTCCGAGCAGAGTGCACTGACC
CGTGCGCTGCGTCGTGAGTGCGGGCAGACGCCGGCCGCCTGGCGCAGGGGCGCCATCTGA
CCTGTAGAGCCGAGCCCACGCTCGGCTGCCCTTATCTGCACAGCGGCCAATCGCAGCCGA
GCATTGGCTCGGCTCTACAGAGATGACAAGGCAATAGCCTCGGTCAAGAGCGCCCGCTGG
CCAGCGCTTACACTGCGCGGCCCGTTCTCTTCCCCCGAAGAACCCGAATGCGCAACAACC
CGATGGCCCTGGGCATCGCCAATGGCGTTGCCGCTGGCGCGCTGTGGGGCGTGGTCTTTC
TCGCGCCCGCCGTGCTGCAGTCGTTCAATGCCCTGCAACTGTCCGCCGGTCGCTACCTGG
TCTATGGCCTGATTGCCATCGCTCTGCTGCTGCCGCGCTGGAAGCGGCTGGCACCGCGGC
TGCGCCGCGCCGAATGGTTCGGGCTGCTGTGGCTGAGCCTGGCCGGCAACCTGGTGTACT
TCCTGCTGCTGGCCACGGCGGTGCAGTGGGCCGGTGGCGCGGCGGCGTCATTGATTGTCG
GCCTGATTCCGGTGGTGGTCACTGTGGTTGGCGTGCGCGAGCAGGGCGCGGTGCCGTTGA
AGCAGCTGCTGCCGGCGCTGGGCCTGTGCGTGCTCGGCGTGGCGCTGGTGGGCTGGGAAG
CATTGATGTCCGAACACCTCGCAACACCGTGGCGGCAGCGCCTGATTGGCCTGCTCTGTG
CGTTCGGTGCGCTGTTCTCGTGGGCGCTGTACTCGATCGGCAACAGTCGTTGGCTGGCGC
GCCGGCCGGACCTGTCCAGCCACGACTGGTCGTTGCTGACCGGCGTCACCACTGGCGGCC
TGGCCCTGCTGCTGGTGCCGATGGCCTTCATCGGCCACAGCGGTACCCACACCGCGGCGC
AGTGGAGTGGCTTCTGGGCGATCAGCGCCGGCGTGGCAGTGGTGGCCTCGATCCTCGGCA
ACGCGTTCTGGAACCGTGCCAGCCGCCTGTTGCCATTGACCCTGACCGGGCAGATGATCG
TGTTCGAGACGCTGTTCGCGCTGGCGTATGCCTTCGCCTGGCAGCAGCGCTGGCCCTCGC
TGCTGGAGGCGCTGGCGATCGTGTTCCTGGTGGCCGGCGTGATGCTGTGCGCGCATGCCC
ATCGCTCGCCACGGGCGATCGCCGAACATGCAGGCTGAATGTGGGCGTCAAGCGTGCTGA
TGCCGGCTTTGTCTCAGATGCAACCAAATGCCGGCACGTTGGCCGATGATCGCCGCAATG
ATTTTTTGCATCGCAGCACTTGACAGCGGACCGGCGCACAGTGTTTTCTGTGCGTCATGG
TCCTTGATGCCGCCCACGCCAGCCTGATCGCCCCCGCCATTGCGGGCCGTCCGACTGCGC
CGGTCGCCACCACCACCATTACCACCACCACCGTCACCACTGCCCTGGTGCGGCCCGTCG
TCTTCGTGTAACTCCCGAAAACCACGGCCCCGCACCATCCAGGTGGCGGGGAAACTCGAC
ACCTGCATGCGACGGGGCCTCCTACCGAGGTCTGCATGTCTTCCCACGCCCCCGCCCATC
CCGTTGCCCCGGCCGATCTGGCTGCACCGTCCACTGTCGTGCACAAGTTCGGCGGCACCT
CGGTGGCCGATGCCGAACGCTATCGCCATGTTGCCGGCCTGCTGCTGGCCCGTCCTGAGT
CGCTGCAGGTCACTGTCGTCTCGGCGATGAAGGGGGTCACCGACGCGCTGATCGATCTGG
CGCAGCTGGCGGCAAAGGGTGACCAGGGTTGGCGCGAGGCCTGGCATGCCCTGCGCGCGC
GCCACCGTGGCGCCGCCGTGGCGCTGCTGGGCGAGCAGGTCGGCGAGACGGTCGAATGGA
TCGACGCCCGCTTCGATCAGCTGGCCGAAGTGCTGGCGGCGCTGGCGGTGATCGGCGAGC
TGCCGCGCGAGGTGCTGGACCGCGTGCAGGGCCTGGGCGAAGTGTTCTCCGCGCAGTTGC
TTGGCACCCACCTGCGTGCATTGGGCGAAGACTGTGCGGTGCTCGATGCGCGCGATGTGC
TGGTGGTCGGGCATGGCGAGCTGGGCGTCGATGTCGACTGGGAAGCCAGCGCCGACCGCC
TCGCGCAATGGCGCCTTCAACATCCTCAGCCGCGCCTGGTCGCCACCGGTTTCGTCGCGC
GTGACCGTGATGACCGCATCACCACCCTGGGCCGCAACGGCAGTGACTACTCCGGCGCGA
TCTTCGCCGCGCTGTTCAATGCCGATGAACTGCACATCTGGACCGACGTCGACGGCGTGC
TGTCAGCCGACCCGCGCCTGGTACCCGAAGCCGTGCAGCTCGAATCGCTCAGCTACGACG
AGGCCTGCGAACTGGCCTACTTCGGCGCCAAAGTGGTGCACCCGCAGACGATGTCGCCGG
CGATCCGCCTGGGCCTGCCGATCTTCATCCGCAATACGTTCCAACCGGCGCATCCGGGTA
CGCGCATCAGTGCCGAGCGCTCGCCGCGTGGGCCGGTAAAGGGCCTGACCCTGAGCCCGG
GCCTGGCCCTGTTGAACCTGGAAGGCACCGGCCTGATCGGCGTGCCAGGCACTGCAGAGC
GCGTATTCGCTGCCCTGCGCCAGGCGCAGGTGTCGGTGGTGATGATCTCGCAGGGTTCGT
CGGAACATTCGATCTGCTGCGTGGTGCGCGCCGCCGAAGCTGCACGTGGCCGCGAGGCGC
TGCTGCATGCGTTTGCGCATGAGCTGTCGGTGGGCCAGGTGCAGCGCGTGCAGGTCAGCG
AGGGCGTCAGCGTTCTGGCGGCGGTGGGCGACGGCATGGCCGGCCAACCTGGCGTGGCGG
CGCGCCTGTTCGAGGCGCTGGGCCGCGCGCAGGTGAACATCCTGGCAATCGCGCAGGGCT
CGTCCGAGCGCAACATTTCGGTGGCGGTGGACAGTGCCGATGCCACCCGCGCCCTGCGCG
CCGCGCATGCCGGCTTCTGGCTGTCGCCGCAGACCTTCGCGGTGGGTGTGATCGGGCCTG
GCAACGTCGGTGCCGCGCTGCTGGACCAGCTGCTGGCCGCGCGCCCGCAGTTGCTGGCCA
AGGCCAATGTCGACCTGCGCCTGCGCGCACTGGCCTCGCGTTCGCGCATGCGGCTGGATG
CGGATGGGCTGCATGCCGACTGGCGCGAAGCCCTTCAGCAGGCGGGTGAGCCCAGCGATC
TGGATCGCTTCACCGAACACCTGCTGGCCGCGCACCTGCCGCATGCGGTGGTGATCGACT
GCAGTGGCAGTGCCGAGGTGGCCGAGCGCTATGAGGGCTGGTTGGCAGCCGGCATCCACG
TGGTCACCCCGAACAAACAGGCCGGCGCCGGGCCGCTGCCGCGCTACCAGCGCATCCGCG
CCGCGGCGGCGGCCAGTGGTGCGCGTTTCCGCTACGAGGCCACGGTGGGCGCAGGCCTGC
CGGTGATCACCACGCTGCGTGACCTGGTCGATACCGGTGACGAGGTGCTGGCCATCGAAG
GCATCTTCTCCGGCACGCTGGCCTGGCTGTTCAACCGCTTCGATGGCAGCCAGCCATTCT
CGCAGCTGGTCGCGCAGGCGCGGTCGATGGGCTACACCGAGCCGGACCCGCGTGACGATC
TTTCGGGCGTGGACGTGGCGCGCAAGCTGGTGATCCTGGCCCGCGAAGCCGGCCACGCGC
TCAGTCTTGAGCAGGTGGAAGTGGAAAGCCTGGTGCCGGCGCTGCTGCGCGAGGGCAGCG
TGGATGACTTCATGGCGCGGCTGGGCGAGTCCGACGCCAACCTGCTGCAACGCCTGCAGG
ATGCGCGGGCGCGTGGTGCGGTGCTGCGCTATGTGGCACAGCTGGGTGCCGACGGCGCCT
CGGTGGGGCTGCAGGAACTGCCGGCCGATCATGCCTTCGCCAACCTGCGGCTGACCGACA
ACGTGGTGCAGTTCCGCACCCGTCGCTACTGCGACAACCCGTTGGTGGTGCAGGGGCCGG
GTGCGGGTCCGGAGGTGACGGCAGCGGGTGTGTTCGCGGACCTGCTGCGGGTCGCCGCCG
GTGAAGGAGCGCGGCTGTGATCGCACGTGCGTTCGCGCCTGCCTCGGTGGCCAACGTGGC
AGTGGGCTTCGACATTCTCGGCCATGCCATTGCCGGTATCGGCGATACCGTGAGCGTGCG
CCGCATCGACGAGCCGGCGGTGCGGATCGATGCGATCCGTGGCAGTGCCGTCGCGCTGCC
ACTGGACGCCGCCGGCAACACCGCCGGGGCTGCGCTGATGTCGCTGCGCGAAGGCCTGGG
CCTGGATTTCGGTTTCGCGGTCGAGATCGACAAGGGCATCCCGTTCGGTTCCGGCATGGG
CGGTTCGGCAGCGTCGAGTGTCGCGGCGCTGGTCGCCGCCAATGCGCTGCTGCAGGCCCC
GTTGCCGCGCGAAGCGCTGTACCCCTACGCGCTGGACGGTGAGGCGGTGGCCAGTGGTGG
CCGTCACGGTGACAACGTCGGCCCGCTGCTGCTGGGTGGCCTGGCGCTGTGCACGGCCGA
TCGCCTGTTGCCGGTCCCGGTGCCTGCCAGCTGGCACAGCCTGCTGGTGCATCCGCATGC
GGTGCTGGAAACGCGCCGTGCCCGCCAGGCCCTGCAGGGCAGCTATGCGCTGGGCGAGTT
CGTGGCCCAGAGCGCGAACCTCGCGCTGGTGCTCAGTGGTTGCCATCGCAGTGATGCGAC
GCTGGTACGCGCAGGACTGCGCGACGTGCTGGTCGAACCGCGACGGGCCGGATTGATTGC
CGGCTTCGAGGCCGCCCGTGATGCAGCGCTGTCGGCCCATGCAATGGGCGCGGGCATCTC
CGGTGCCGGACCCAGTGTGTTCGCCTGGTTCGAGGACGCCGACCAGGCCCGTGCCGCCGT
GGCGCCGGTGCAGGCAGCGTTCGCTGCGGCCGGCTTCGACAGTGACGCCTGGGTATCGCC
GCTGGATGCGCCGGGAGCCCGGCTGTGCTGAATCCTTCCCCTTCTCTGGAAACCGATCCC
ATGCAATTTGTTTCGACCCGCGGCCAGTCGCCCGCCGTTGGCCTCAGCGCCGCGATCGCC
GCCGGATTGGCGCCCGATGGCGGGCTGTATGTTCCCGCGCATCTGCCGGCCGCGCGCGAG
CTGCAGGCCGGGGCGACCCTGGCCGATACCGCCGCCGATCTGCTGGCACCGTTCTTCGCG
GGCGATGCACTCGAGACTGCGCTTCCGGGGATCTGCCGCGAAGCGTTCGACTTCCCGGTG
CCGCTGCGTGCGCTCGGCGAGGGTGACCATGTGCTGGAGCTGTTCCATGGGCCGACGGCG
GCATTCAAGGATATTGGCGCGCGCTTCCTGGCCGGTACGCTGTCGCGGCTGCAGGTCGGC
AAGGATCGCGATCTGACGATCGTCGTCGCCACGTCCGGCGATACGGGTGCCGCCGTTGCG
GCGGCCTTCCATCGCCAGCCGGGCGTGCGCGTGGTGGTGCTGTATCCGGAGGGTCGCGTG
TCTCCGCGCCAGGCGCATCAGCTCGGTTGTTTCGGCGACAACATCCAGGCCCTGCGCGTG
ACGGGCGCATTCGACGATTGCCAGGCGATGGTCAAGCAGGCGCTGGCCGACCGCGAACTG
CAGGCGCAGGTGCCGTTGAGCTCGGCCAACAGCATCAGCCTGGGCCGACTGCTGCCGCAG
ATGAGCTACTACGCGCATGCAGCGTTGACCCACTACGCCGCGCATCGTCGCCGGCTCAAC
CTGGTGGTGCCGACCGGCAATCTGGGCAACGCGATGGCAGCCGTGCTGGCGCGCGCGCTG
GGCGTGCCGATCGGCCAGGTCGTGCTGGCCACCAATGCCAATGCCGTGCTGCCGGCGTAC
TTCAATGGTGGCGACTACCAGCCGCAGGCCAGTGTGGCGACGGTGGCCAATGCAATGGAC
GTGGGTGCGCCGAGCAACTTCGAGCGACTGCGCTGGCTCTACCACGGCGACGACGCAGAG
CTGCGTGCAGCTTTCCGCGCGTTCGCGGTGGATGACGTGACCATCCGCGCGACGATTGCC
GCAGCGCATGCCAGCCGCGGCGAGCTGTTCTGCCCGCACACGGCGACGGCGGTGAAGGTG
CTGCAGGATCTGCGCGCGCGCGGTGCCAAGGGCGACTGGGCGGTGGTGGCTACGGCGCAT
CCAGCCAAGTTCGAGGCTGTGGTCGAGCCGCTGATCGGCGAAACGGTGGCGGTGCCGCCT
GCGCTGGATGCGTTGCTGCAGCGACCGGCGCACGCCGAACCATTGGCGGCAGATTACGCG
GCGTTGCGCGAGGTGTTGCTGCGTTGATCGCAGATGGAGGCGGTTGCCGGCCAGCGGCGG
GCACTACCCGTGTTGCATCCGTCCGGTAGTGCCGGCCGCTGGCCGGCAACCCAACCAACC
GCGATGCGGTCAGATCAACCCTTCACCGGCCAGCGTGCGCAGCCCATCCTCGTCGAGGAT
CTCCACCACGTTCAGGTGGGGCAGGGCGATGAGCCCCTGCTGGCGCAGCTTGGTGAAGGT
GCGGCTGACCGTTTCCATGGTCAGGCCCAGATGGTCGGCGATATCGCCGCGGCCCATCGG
CAGCGACACGCGCAGGCCGTCGCCCCCCAGCTTGGCCTCGCGCGCGGCCAGGCGCAGCAG
GAAATCGGCCAGCTTCTCGGCCGGCTGCAGGCGTGCCAGCGCCAGCGCAGCATCCTGTGC
GGCATCCAGTTCCTGGCAGGCGCGCTGCAGCAGCTTGCGCTCCAGGTGCGGGAAGCGGCT
GCGCAGGGCCTTCATCTGTGGCAGCGCGACACGGCACACGCGGCTGTCGGCGATGGCCTC
GATGTCGTAGCGATGGTGGTCGCTGCCGCTCAGGCCCAGGTAGTCGCCGGGCAGCACGAA
ACCGTTGATCTGGCGCCGGCCGTCGGCCAGGGTGCGCACCAGGCGCAGTGCGCCTGCGGT
CAATGTATAGACATGGTCGCGCTCTTCGCCGGTGCGTGCCAGCGTGCTGCCCATGCTGAC
CTGCTGCGAGACGGTGACCTGTTCCAGCGCCTGCACTTCGTCTGGCGACAGCGCCGAGCA
CACCGCAAGGTGCCGAACCGAGCAGTGCAGGCAGTCCAGCGTGGTGCAGGACGGCGAGGC
GGGATCGTTGGTGGCGGGCGGAGCGCCGGAAGGCCGTGACATGTTGCGGGGGGCGTATCG
CGGGCGGGGAGGGCCTTATGATACTTCAAGCGGCCGTTCGACCCTGCCCGAGGCGGGGGC
GCTAGAATGTTGCCCCCTCCCACGTCCCGTTCCAGCAGGAGTTCCGCCCGTGATCAAGCC
CCGTACCCCGCCCGGCACCCTTGAGCTGCTGCCGCGCGAGCAGATTGCGTTCCAGCGCAT
GCTGGACGTCATCCGCCGCAACTACGAGCGCTTCGGGTTCCTGCCGGTGGAGACGCCGGT
GTTCGAGCTGTCCGACGTGCTGCTGACCAAGTCCGGTGGTGAGACCGAGCGCCAGGTGTA
TTTCGTGCAGTCCACCGGCGCGCTGGCCAACGCGGCCGAGTCGGGCGACCGTTCGCTGCC
GGAAATGGCGCTGCGCTTCGACCTGACCGTGCCGCTGGCACGCTACGTGGCCGAGCACGA
ACACGAACTGACCTTCCCGTTCCGCCGTTACCAGATGCAGCGCGTGTACCGCGGCGAGCG
TGCCCAGCGCGGTCGTTTCCGCGAGTTCTACCAGTGCGATATCGACGTGATCGGCAAGGA
CAGCCTGAGCGTGCGGTACGACGCTGAAGTGCTGGCGGTCATCCATGCGGTGTTCTCGGA
ACTGCGCATCGGTGACTTCAGCATCCAGCTGAACAACCGCAAGCTGATGCGCGGCTTCTT
CGAGAGCCTGGGCGTGGCTGAAGGCGAGCGCCAGCTGGCAGTGCTGCGCGAAGTGGACAA
GCTGGACAAGCGTGGCGCCGATTACGTTCGCGAGACGCTGGTGGGCGAGGGCTTCAACAT
CCCGGCAGAACAGGTCGAGAAGATCCTGGCCTTCGTCGCTGTGCGTTCGCAGGGCCATGC
CGATGCGCTGGCGCAGCTGGCCACGCTGGAAGCCGACGCCGCTTCTTCGGAGATCCTGCG
TACCGGCGTCGCCGAACTGCGCGAAGTGCTGCAGCTGGTGCAGGCGCTGGGCGTGCCGGA
AACCGCATACTGCCTGAACTTCTCCATTGCGCGCGGCCTGGACTATTACACCGGCACCGT
CTACGAGACCACGCTGACCGACCACCCGCAGATCGGCTCGATCTGTTCGGGCGGCCGTTA
CGAAGACCTGGCCAGCCACTACAGCAAGTCGAAGCTGCCGGGCGTGGGTATCTCCATCGG
CCTGTCGCGCCTGTTCTGGCAGCTGCGCGAGGCGGGCCTGATCGACGGCATCGAAGCCAG
CAGCGTGCAGGCGCTGGTGGCGCTGATGGACGAGCAGGGCATGCCGCAGTCGCTGGACAT
CGCGCGCCGCCTGCGCGCCGGTGGCATCAATACCGAAGTGCAGATGGAGCCGAAGAAGAT
CGGCAAGCAGTTCCAGTACGCGGCCAAGGCCGGCATCCGCTTCGTGGTGCTGGCCGGTGA
AGACGAGCTCGCGCGCGGCGTGGTGGCGGTGAAGGACCTGCTGCGTGAACAGCAGTTCGA
AGTGTCGCGCGACGAGCTGGCCAGCACCCTGCTGGTGGAGCTGGAGCAGTCCAGGGCGAT
GATGTGAAGCCGGCCGTCGCAGGGGTACTCACCGTGCTCCTGTTGGCGGGCTGCCAGAGT
GACCCGGTGCTGCGCAGTGATCGGCTGGGCCCGGCGCAGTACCGGCTGCAGGTTGATCGC
TGTCACGTGATCGACCGCGCGCAGCTTGAGGGCGACCTGCGGGCCCTGGCCTCGCGGAAG
TGCCCGGCGGGTGCAGGGGCGTTGCAGAACATCCAGTCCCTGCCGAGCCGGCAGGGCAGC
CTGTTCGGGGAGTGCCTGCGGCGCGGGACGCTGCAGGCGGAGGTGCGTTGCCTGCCCTGA
GTCGAGCCAGGTTGTTGATTTGAAAGCAGAACGCCCGCCCTTTGGTGGGCGTTCTGCATT
TCCGGCATCCTGTCCAGGGGTCAGATCCGTTTTCCTTTGGAAAACGGATCTGACCCCATC
AGGCTCCGATTTGACGCACTGCGCAAGAATGCGCTAATGTACTAACGCGCTATTACATTG
ATGCATGGACCCGACCCCGTGAAAGCCCGCCCCGAGATTGCCGCCAAAGACCCGAAGGCC
GACCTGGAAGCCCTGGCCCGGGCCTTTGCCGCGCTGCGCGAGCCGGAGCAGGTCGAGGCA
TTCCTGCGCGACCTGTGCACCCCGGCCGAGCTGGAGGCCATGGCCGACCGCTGGAAGGTG
GTGCCGCTGCTGCAGCAGGGCGTGCCGTACCGCGAGATCCACGAGCGCACCGGCGTCAGC
GTGACCACCACCGGACGGGTGGCACGCACGCTCGAGCACGGCCATCGAGGCTATGCCGCC
GCCATCGACCGCCTTGCTTCGCGCTGATCCGCGCCCCGTTCCGAACTTCGAGACCTCCCC
CATGAGTGCATCCCAGGCAGCGCCGGCACGAGACCGGCTGCGTATCGCCATCCAGAAGAG
TGGCCGGCTGGCCGAGCCCGCCCGCAACCTGCTCAGCGCCTGTGGCCTGAGCTGGCGCGA
AAGCCGCGACAAGCTGTTCTGCTACGGCGAATCGCTGCCGGTGGACCTGTTGCTGGTGCG
CGACGACGACATCCCCGGCCTGATCGCCGATGGCGTCTGCGACCTCGGCATCGTCGGTCG
CAATGAACTGGACGAGCAGGCCGCGGCACGCCGCCAGATCGGCCTGCCGGACGCCTACCA
GGCGCTGCGCGGGCTGGGCTTCGGCCAGTGCCGGCTGATGCTGGCGGTGCCCGAGGAATG
GCAGTGGCAGGGTCCGGCGCAGCTGGCCGGCACCCGCATCGCCACCAGCTACCCGGCCAT
CCTCAAGCAGTGGCTGGCGGAGCAGGGCGTGGACGCGCAGGTGGTCGAGCTGTCCGGGTC
GGTGGAAATCGCCCCGCGCCTGGGTACCGCCGACCTGATCTGCGATCTGGTCTCCAGCGG
CGCCACGCTGCGTGCCAACCAGTTGACCCCGGTACACAACCTGCTCGACAGCGAGGCGGT
GCTGGCTGGTGCGGTGCGCGTGCCGGATGACGCACGTGCATCGCTGCGCGCGATGCTGCT
GCGCCGCCTCGACGGCGTGGTGCAGCGCCAGGACCGCAAGCTGCTGATGTTCCGTGCCAG
CGAAGATCGCGTCGACGCGCTGGCGCAGCTGCTGGCCGATGCCGAGCCGCTGGTGCGGCT
GCCGGCCGATGGTGGCGCGCTGCGCCTGCAGACCATGTGCCCCGGCCCGCTGAGCTGGCA
GCGCATGGAAGAACTCGAGCGCGCGGGCGCGCAGGGCCTGATGGTACTGAGCGTGGAGCG
ATCGCTGGCATGAACCGTCTGATCTGGTCCCGACTTGATGAGGCCGCGCGCAGCGCGGCA
TTGACCCGCCCGGTGCAGGCCGTGGCGCAGCAGACCCGCGATGCCGTAGCGGCCCTGATC
GCGCAGGTGCGTGCACAGGGCGACGATGCGCTGCGTGCGATTACGGCGCGTTTCGATGGC
GTCGAGCTGGCCTCGTTTGAAGTTTCCGAAGCCGAATTCGCCGCTGCCGAAGCCGCCGTG
CCCGCCGAACTGCGACAGGCGATGGTGGACGCCGCCGAACGCATTGCGCGCTTCCACGCC
GCTGGCATGGGCAAAGGCTATGCAGTTGAAACCGCGCCGGGCGTGGTCTGCGAACGCATG
CTGCGCCCGATCGGCCGGGTGGGCCTGTACGTACCGGCTGGCAGCGCGCCGTTGCCGTCC
ACCGCGTTGATGCTGGGCGTTCCGGCGCAGCTGGCCGGTTGCCCGCAGGTGGTGCTGTGC
ACCCCGCCGCGCGCCGACGGCAGTGCCGATCCGGCAGTGCTGGTAGCCGCCCGCCTGACC
GGCGTGCAGCGCGTGTTCAAGCTGGGCGGCGCGCAGGCGATCGCGGCGATGGCCTATGGC
ACGGCCAGCATTCCGGCCTGCGACAAGCTGTTCGGGCCGGGCAACAGCTTCGTTACCGAA
GCCAAGCAGCAGGTCGCACAGGACGGCGCCGCCGCCATCGACATGCCTGCCGGTCCTTCG
GAGGTGCTGGTGATTGCCGATGCTGGCGCCAATCCGGCGTTCGTCGCCGCCGACCTGCTG
TCGCAGGCCGAGCACGGTCGGGATTCTCAGGTGCTGCTGCTGACCGACGACGCCGTGATG
CTGGCGGCGGTCGAAGCCGAGGTTGAGCGCCAGGTGGCCCTGCTGCCGCGCCAGCAGATC
GCGCGCCAGGCACTGTCGGCATCGCGGCTGGTGCAGGTCGATGCGCTGGACGAGGCGTTC
GCGATCAGCAACCGCTATGCACCAGAGCACCTGATCCTGGCCCTGCGTGATCCGCGCGCA
TGGCTGGACAAGGTGCAGGCGGCCGGCTCGGTGTTCCTGGGCGATTACACCCCCGAAGCA
CTGGGTGACTACTGCAGCGGCACCAACCACGTATTGCCCACCGCCGGTGCCGCGCGTGCC
TACAGCGGCGTGAGCGTTGCCAGCTTCCAGAACCTGATCAGCGTGCAGAGCGCCAGCGCC
GCCGGCCTGGCCGCGATCGGCGGCTGCGCGCGCATCATCGCCCGTGCCGAAGGCCTGGAT
GCGCACGAGCGTGCCGTTGCGTTGCGCATGGAGGTGGCGGCATGAGCGCGGCGATCGATG
AGGTGCTGGCACTGGTGCGCCCGGACCTGCAGGCCTTCGCCGGCTACAGCTCGGCACGCA
GCGCGGCGGTGCAGGGCGAGGTCTGGTTGAATGCCAATGAGTCGGCCTGGGCCAATGCGG
CCGATCCCGCAGGCAGCAGCCGGCGCTATCCGGAGCCGCAGCCGCTCGCGCTGCGCGAGG
GACTGGCGGCGCTGTACGGCGTGACGCCACAGCAGCTGCTGATCGGTCGCGGCAGCGACG
AAGCCATTGATCTGCTGGTGCGCGCGCTGTGCGTGCCGGGTCGCGATGGCGTGCTGGTCA
CGCCGCCGGTGTTTGGCATGTACGCCGTCTGCGCACGCCTGCAGGGTGCCGCCTTGATTG
AAGTGCCGCTGGTGGACAGCGAGGATGGACTGCGCACCGATCTGGATGCGGTGATCGACG
CGGCCAAGGCGCAGGGTGCCAAGCTGGTGTTCCTGTGTGCGCCGTCGAACCCGGCCGGCA
GTGACATCGCCCTGGATGAGGTCGAGCGCGTGGCGGTTGCGCTGCGCGGGCAGGCGCTGG
TCGTGGTGGACGAGGCCTATGTCGAGTATGCACAACGGCCGTCGGCGACCACGTTGCTGG
CCGCGCACGCCAATCTGGCGGTGCTGCGCACGCTGTCGAAGGCGCACGCGCTCGCGGCCG
CCCGCGTTGGCACGCTGATCGCTGCCCCGGAGCTGATTGCCCTGCTGCGTCGCTGCCAGG
CGCCGTACCCGGTGCCGACGCCGTGCGCGGAACTGGCCGTGCAGGCACTGCAGCCGGCCG
CGCTGGCGCGCACCGCCGAGCGCGTGACCACGGTGATCGCCGAGCGCGAGCGCCTGCGTG
CAGCCCTGGCCGGCCTGCCCGGCGTGTGCCGGGTGTATGCCTCGGCCGGCAACTACCTGC
TGGTCCGTTTCGCCGATCCCCAGTCCGCGTTCGATACGCTGCTGGCTGCAGGCGTGGTGG
TGCGCGACCAGCGCGCTGCGCCGCAGCTGGGTGATGCGCTGCGCATCAGCATCGGCAGCC
CCGAAGAGAATGACCGCGTGCTTGCGGCCCTGTCGGCGCGGAGGGCCGCAGCATGACCCC
GATCCTGTTCATTGACCGCGACGGTACCCTCATCGAGGAGCCGTCCGACTTCCAGATCGA
CGCCTACGAAAAGCTGCGCTTCGTGCCGCAGGTGATCCCGGCGCTGCTGAAGCTGCGTGA
TGCCGGCTACCAGTTCGTGATCGTCACCAACCAGGACGGCCTCGGCAGCGACAGCTACCC
GCGCGCCAGCTTCGATGGCCCCAACGACCTGATGCTGCAGATCTTCGAGAGCCAGGGCAT
CACCTTCCGTGACGTGCTGATCGATTCCAGCTGGCCGCAGGACAATGCGCCGACCCGCAA
GCCGGGCATCGGCCTGATGACCGCCTACCTGCAGGACCGCAGCATCGACTGGGCACGCTC
GGGCATGGTCGGTGACCGGATCACCGACCTGCAGTTTGCCGCCAACCTCAACATCCGTGG
TTTCCAGCTGCGCACCGCGCAGTTTGGTGGGGAGTGGGACTGGCCGGGCATCGCCCATGC
GCTGGCCGACGCGCCGCGCACCGCCGTTGTCCAGCGCAACACCAAAGAAACGAAGATCCG
CGTTGAGCTGGACCTGGACCGCGCGGGCGATGCACGCATTGCCACCGGCCTGCCGTTCTT
CGACCACATGCTGGAGCAGATCGGCAAGCACGGCGGCTTCGCGCTGGACATCCAGGCCGA
GGGTGACCTGCACATCGACGAGCACCACACCATCGAGGACACCGGGCTGGCCCTGGGCCA
GGCCCTGCGCGAGGCGTTGGGCGACAAGCGCGGCATTGGCCGTTACGGCTTCACCCTGCC
CATGGACGAGACCCTGGCCAGCGCTGCGCTGGACTTCAGCGGCCGTCCCTATTTCGTGTT
CGAGGGCGAGTTCAAGCGCGAGCGCGTGGGCGATATGCCGACCGAGCTGGTGCCGCACTT
CTTCCGTTCGCTGTGCGATGCCAGCGGTTTGAACCTCAACCTGCAGGTGCGCGGCGACAA
TGATCACCACAAGGTGGAGGCCTGCTTCAAGGCGCTGGCGCGCGCGCTGCGTCCGGCGCT
GGCCCGGCAGGGCACGGCACTGCCGAGTACCAAGGGGGCGTTGTGAGCGATGTTGCGCTG
ATCGATGCCGGTGGCGCCAACCTGGGCTCGGTGCGCTACGCACTGGAGCGCCTGGGCGCG
ACGGTGCGGCTGGTGCGCGATGCGGACGGCCTGGTTGGTGCGCGGCGGGTGATCCTGCCC
GGCGTCGGCGCCGCCGGTCCCGGCATGCAGCGCCTGCACGCTCAGGGCCTGGTGGAACCG
CTGCAGCGACTGGAGGTGCCGTTGATGGGCATCTGCCTTGGCATGCAGCTGCTGTTCGAA
CGCTCCGAGGAAGCGGGCGTAGAGACACTGGGACTGATTCCGGGCGTGGTACGCAAGCTG
GTGCCGGCCTGTGGCATCCGCGTGCCGCACATGGGCTGGAACCGCCTGCTGCCGCTGCGC
GAATCGCTGTTGCTGCAGGGCGTGCCGGAACGCGCCAGCGCCTACTTCGTGCACAGCTAT
GCGGCGCCGCTCAATACCCACACCGTCGCTGCCTGCGACCACGGTGGCCTGTTCACCGCC
GTGGTGGAGCAGGGGCGCTACTACGGCGCACAGTTCCATCCCGAGCGCTCCGGCGAGACC
GGCTCGCTGATGCTGCGCAACTTCCTCGAGGGCACTGCTGCATGAGTTTCATCGTCTACC
CCGCGCTGGATATCCGCGACGGCCGCGTGGTGCGGCTGCGCCAGGGCGACTACGCGCAGG
AAACCTCCTATGGGGATGACCCTCTGCCGCGCGCGCAGGCCTTCGCCGCGCAGGGCGCGC
AGTGGATGCATCTGGTCGACCTGGATGCCGCACGGGCCGGTGGCTACACGCTGGCGCCGC
TGTTGGCATCCATTCGTGCGCAGACCCCGCTGCAGGTGCAGACCGGCGGTGGCGTGCGCG
GCCGCGACGATGTGGCGCGCATCCTCGACGCTGGCGCCGGCCGCGTGGTGGTGGGTTCGC
TGGCGGTGCGTCGTCCCGATGAAGTGGTCGGCTGGCTGGAGGAATTCGGCGCCGATCGCA
TCACGATTGCGCTGGACGCGCGCCAGGACGCACAGGGGCAGTGGCAGCTGCCGGTGCACG
GATGGACCGAGAACGCCGGGGTGACCCTGGATGACCTGGCCCGGCGCTACGCGCGCGCCG
GCATGCGCCATCTGCTGTGCACCGACATCGCCCGCGACGGCATGCTGGCCGGGCCCAACA
TCAGCCTCTACCAGCACCTGTCGGCGCTGTTGCCGGGTGTGGCGGTGCAGGCGTCCGGTG
GCATCCGTGACGTGGCCGATGTGGCCGAGGCGCGTGCCGCCGGCTGCGGAGGTGCCATCC
TCGGCAAGGCACTGCTGGAGCAGCGCATGGACCTGAGCGAGGCGTTGGCATGTTGAGCCG
CCGCATCATTCCGTGCCTGGACGTGCGCGATGGCCGCGTGGTCAAGGGCGTGCGCTTCCG
CGATCACGTCGACATGGGCGACATCGCCGAGTTGGCACAGCGCTATCGCGACCAGGGCGC
GGACGAGCTGGTGTTCTATGACATCGGCGCCAGCCCCGAGGCACGGTCGGTTGACGTCGC
CTGGATCGAGCGCATCGCGCGCCTGATCGACATTCCGTTCTGTGTGGCCGGTGGCATCGA
CAGCGTGGAAACCGCGCGCCGCGTGCTGTTCGCCGGTGCCGACAAGGTGTCGATCAATTC
GCCGGCGCTGGGCCGGCCGGAGCTGATCACCGAGCTGGCGGACGAGTTCGGCGTGCAGTG
CGTTGTGGTGGGGGTCGATTCGGTGCGCGAGGCCGACGGACAATGGCGGGTGCGTCGTTT
CAGCGGCGATCCGGACAAGACCCAGGCGGTGCCGCTGCGCACGCTCGACTGGATCGTCGA
AGCGCAACGGCGTGGAGCCGGTGAGATCGTGCTGAACTGCATGGACAGCGACGGTGTGCG
CCGTGGCTACGATGTCGTGCAGCTGCAGCAGGCGCGGGCGCTGTGCCAGGTGCCGCTGAT
TGCCTCCGGTGGTGCCGGAGCGATGGAGCACTTCGCCGACGCCTTCGACCAGGCCGACGT
CGACGGTGCGTTGGCGGCCAGTGTGTTCCACAGCGGCGCCATCGCCATTCCAGAATTGAA
GCGCTACCTGCGCGGACAGCAGATCGAGGTGCGGGATGTCTATTGAAGTGAGGCCATCGC
TGGATGCGCTGCAGGCGCTGGACTGGGGCAAGGGCGACGGCCTGCTGCCGGCCGTGGTGC
AGGATGCCGATACCCTGCAGGTGCTGATGCTGGGCTATGTCAGCGCCGAATCGCTGGCGG
CTACGCTGGCCATCGGCCACATGACCTTTTTCAGCCGCAGCAAGCAGCGGTTGTGGACCA
AGGGCGAGCAGTCCGGCAACGTGCTGGTGGTGCAGTCGATCCGTGTCGACTGCGACGCCG
ATACGCTGCTGGTGATGGCGCGCCCGGCCGGGCCGACCTGCCACACCGGTGCCGAGAGCT
GTTTCGACCAGGCGCCGAAGGATTTCCTGGGTGGGCTGGGCCAGCTGGTGGCCATGCGTG
ACGCGCAGCGCCCTCCCGGCAGCTACACCACCAGCCTGTTTGAAGGCGGCATCCGCCGCA
TCGCGCAGAAGGTGGGTGAGGAGGGCGTGGAGACCGCATTGGCCGCCGTGGCGCAGGATG
ATGAGGCATTGCTGGGCGAGGCGTCGGACCTGCTGTACCACCTGCTGGTGCTGCTGCGCG
CGCGCGGGCTGTCGCTGGATGATGCGCGCGCGGTGCTGGAAAAACGCCATCGTTGAGGAA
GGCGTACGGACCAACGGTCCGCACCCACCTCTGCAATGCAGCCGAGCATGGCTCGGCTCT
ACAATAGGTGGTCTTCTTCTTTCCCGGACCGCCCATGAAACTGCCTGCCGCCTGGCTGTG
CTGCCTGTTGCTGACCTCGCCGGCCTGGGCCGCGGACACCGTGGTCAGCGGCAAGGTCTA
TCTGGAGCGTGACGGCAAGCCCGGCCGCGGTGCGACCGATCCGGGCCTGGCCGGGGTGCA
GGTTTCCAACGGCGAGACCATCGTCAAGACTGCCGCTGACGGCAGCTACAGCCTGCCGGT
GCGCGACGGCCAGACCGTATTCGTGATCAAGCCCGATGCCTACGCCTTCCCGAAGGCGGC
GGACGGCCTGCCTTCGTTCTGGCGCCACTACCGCCCGAACGGCTCGCCGGCGCTGAAGTA
CGGCGGCATCGCCGCGACCAGCGACGTCACCCGCAACTGGGACTTCGCCCTGCAGTCGGA
TCGGCATGACAGCCGTCGTGGTTTCCAGATGCTGGTATTCACCGATTCGCAGACCGCCAG
CCTGAAGGACATCGGCTACTACCAGCAGTCGATCGTGGCGCCACTGGTCGGCCAGACCAG
GGCACGCATGGGCACCACCCTGGGCGACATCGTCAACGACGACCTGACCCTGTACCCGGC
GATCAACAAGGTCACCACCGAACTCGGCGTGCCGTGGTTCCACGTGCCGGGCAACCATGA
CCTCGACTTCGATGCGGCCAGCGACGAACACTCACTGGACAGCTGGCGCAACATCTACGG
CCCGGACACCTACGCGGTGGAAGAGGGCGGCGCCAGTTTCGTGTTCCTGGACGACGTGGT
GTACGACCCCAAGGCCAGGCCGAAGTACATCGGCGGCCTGCGCGAAGACCAGTTCGCCTT
CCTCGCCAGCTACCTGAAGGGCCTGCACAAGGACCGCCTGCTGGTGCTGGGCATGCACAT
CCCGCTGTTCGACGCGGCGCCGGGGCGCGAGACCTTCCGCCATGCTGACCGCCAGCGCCT
GTTCGACCTGCTGAAGGACTTCCGCAACGTACTGGTGCTCAGCGGCCACAGCCACACCCA
GCAGCACGTCTACCACGGCAAGGCCGAGGGCTGGAACGGCGACAAGCCACTGCACGAATA
CAACGTCGGTGCCAACTGCGGTGCGTTCTGGTCGGGCGTGAAGAATGCCGCTGGCGTGCC
GGACAGCACCATGAGCGACGGCACGCCGAAGGGCTATGCATTGCTCGACGTGGCCGGCAA
CGGCAGCTATCGCCTGCAGTACCGCGTGGCCGGCAGGCCGGCCAGCGAGCAGATCGGCCT
GCACGCGCCGAAGGTGCTGCGCCAGGGGGCCTACCCGGCGTGGGGTGTCTACGCCAACGT
CTACATGGGCGAGGATCGGAGCGTGGTCGAGTACCGTGTCGATGGCGGCGCCTGGCAGCC
GATGAAGCAGGTCAGCCAGCCCGACCCGCGCCTGATGGTGGAGAACGTGGCCGATGATCT
GGCCAGCAGCCTGCGCGGCTACGACCGTTCGCCGGAGGCCACTGCGTCGCCGCACCTGTG
GCGTGGCGCGCTGCCGACCGATCTTGCAGTGGGCAGCCATAAGGTCGAGGTACGCTCCAC
CCAGCCTGATGGCGCAGTGTTCACCGCCACCACCAGCTACAGCCTGCAGACTGCCCAGCC
CTGACCCCCGCGCACCAGCGCTCCAGCGAAAGGACCCCGCATGGATATCCGCTTCATGGC
CGGCACCACACCGGTGACCCTCAGCCGCCACTGGTTCACCGGCGCGATGCTGCTGCAGAG
CGCCACCGAGAAGGTCTGGGTGCAGCACCCGCTGCATCCGGGCACCCACTTCTCGTTCTC
GCTGGTACAGTCGTGGCTGCGCCACATCGCCGGCCACGAAGTGCTGGTCGAGCGCACCCG
GCCGCTGTTGTTCGCCGGCTTCCGCCCACAGCGCCTGCGCGTGCTGGTGGATGGGGTGCA
GGTGGCCGAACAGGAAGGCATGTAGGTTCACCTGAACCACCGGCGCGCTAGGCAAAGCCG
TCCCGATGCCTGAGAATCGGGGCGATTCAATCGATCCAAGCAGGCCAGCGTGACCATCGC
AGCAGCGTCAACGGTTTCCTCCGACTCCGCCCGCGGCGGTCTTCCGCGCCGTCTGGTCGT
CGCCGATGTCGGCGGCACCTTTGCCCGGCTCGCGCTGGCGGAAACCCGACCCGGCCAGAC
GCCGCTGCTGGGCAGCCACCGTACCTATGCCTGTGCCGAGCATTCCAGCCTGGCCGCAAT
CCTGGCCGATTTCACCGCCGGCCTCGGCCACCCGGTGCAGACCGCGGTGGTCGCCATCGC
TGGCCTGCTGGATGGCGATGTGCTGATCAACTCGAACCTGCCGTGGACGGTCTCGCTGTC
GGCCACCCGCGCGCAGTCCGGGCTGCACGAACTGCAGCTGATCAATGATTTCGAAGCGGT
GGCGCTGGCCATCCCCTACCTGCAGCCGGAAACCCTGGTGCCACTGAACGGCGACGCCGA
TCCGGCGCAGGCCTTCCCGGCGCTGGTACTGGGCGCGGGTACCGGGCTGGGCGCCGCGCT
GCGTTTCGCTGATGGCGAGCGTCCGGTGCTGGCCAGCGAGATCGGTCATGCCGCGCTGGG
CGCCGGCAACGCGCTGGAACTGCAGGTGCTGGGCCGTCTGCTGCAGCGTTGGCCGCACGT
GGACAACGAGCGCGTGCTGTCCGGCAGCGGCCTGATGAACCTGTATCCGTGCCTGTGCGA
ACTGCGCGGCGTCACCCCGGTGTGGACCAGTACGGAGGCGCTGATCGGCGCCGCGCGTGG
CGGTGAGGATGCACTGGCGGTGGAAACGTTGCAGGTCTTCTGTGCGTGGCTGGGCAGCCT
GGCCGGCGACGCGGCGATCGCCGTCGGCGCGCGCTCGGTGTACCTGGCCGGTGGCATTTC
CGCGCATGTGCAGGATTTCCTGGCCGATGGCCGCTTCCGTGAGCGCTTCCTCAACAAGGG
CGTGCTGACCGAGGTGCTGCGCCAGGTGCCGGTGTGGCGCGTGGAGCATGGCCAGCTGGG
CGTGCTCGGCGCAGCGGTCTGGCACGCCGCACGGCAGCCCACGCACGACTGATCGGCAGG
GTTGGCATCGGGCCGGCCGTGCATTGCAGACTGGGAGGGGAAAATGGTGGATCGCAGGCA
GTTCCTGCAGGCCGGTGCACTGGCCGCAGGCATGGCGGCATTGCCGGGCGTGCAGGCGCG
CACGCAGGGTGGGGCCCGGGTGGTCTCCACCTGGGACTTCGGCGTACCGGCCAACCAGGC
CGCATGGAAGGTGCTGGCGCAGGGTGGCAGCGCGCTGGATGCGGTGGAGGCGGGCGCACG
CTGGGCCGAGAGCGAGCTGTGCAACCCTACCGTTGGCCATTGCGGCAATCCGGATCGCGA
CGGCGTGCTGAGCCTGGATGCGAGCATCATGGACGGCGATGGCCGTTGTGGTGCAGTGGC
CGCGCTGGTGGACATCCTGCATCCGGTGTCGGTGGCCCGCAAAGTGATGGAGAACAGCCC
GCATGTGCTGCTGGTCGGCGAGGGCGCGCAGCAGTTCGCGGTGCAGCAGGGGTTCGAGCG
CAAGCATCTGCTGACGCCGCAGGCCAAAGCGGCCTGGCGCGAGTGGCTGAAGACCGAGAA
GTACCAGCCGCAGATCAATGCCGAGCGCCGTGGCATTCCCGGCAACAGCGACAACCACGA
CACCATCGGCATGCTGGCACTGGACGCCAAGGGCCAGCTGGCCGGTGCCTGCACCACCAG
CGGCATGGCGTGGAAACTGCACGGTCGCGTTGGCGACAGTCCGATCATCGGCGCCGGTCT
GTACGTCGACAACGACGTCGGCGCGGCCACTGCTTCGGGGGTGGGTGAAGAGATGATCCG
CAACGCGGCTTCGTTCCTGGTGGTCGAGCTGATGCGCCAGGGGCGTTCACCGGCGCAGGC
CTGCCGTGAAGCCATCGACCGCGTGGTGCGCAAGCGCCCGGAAGCGAGCAGAACGTTGCA
GGTGTGCTTCCTGGCCATGAACAAGCAGGGCGAGGTCGGTGCCTACGCGCTGCATCGTGG
CTTCGTCTATGCGGTGTGCGATGCGCAGCGCCAGGATGACCTGCGTGACTCGCCGTCGAT
CTACACGAGCACCCAGGCGTGAGTACGCGGCTGACCCTGGAGATCGCCAGCAACTCGCTG
GCCTCGGCGCTGGCCGCGCAGGCTGGCGGCGCCGACCGCATCGAACTGTTCGACAACCTG
GCCGAGGGCGGCACCACGCCGTCGTTCGCCAGCATCGCGATGGCCCGCGAGCGCCTGTCG
ATTCCGCTGTTCGTGCTGGTGCGGCCACGCCCGGGCGACTTCCACTACGACGCGCTGGAA
ACCGAACTGATGCTGCGTGACATCGCGCAGTGCCGCGCGCTGGGTTGCGATGGCGTGGTG
ATCGGCGCGCTGGACGTGCAGGGCGGCATCGACCTGGCGCTGTGCCGGGAACTGGTGCAG
GCCGCCGGGCCGTTGCAGGTGACCTTCCATCGCGCCTTCGACGCCGCCCGCGATCTGCCG
GCGGCGCTGGAGCAGGTGATCGGGCTGGGCTGCCAGCGCGTGCTGACCTCGGGCGGGCAG
GCCAGCGCCGAGGCCGGTGCCGATGTGCTGGCGGGCCTGGTCACCCAGGCGGCGGGGCGC
ATCACGGTGATGGCTGGCGCCGGATTGGCCGCGGGCAACATCGCAACCGTCGCGCGGCAG
ACCGGCTGTACCGAACTGCACGCCTCCGCAAAAGGCCTGCGCCGCTCGGCGATGCAGTTC
CAGAACCCGGCGCTGCGCGGTCTGGACCCGGACTGGAGCCAGACCGCCGCCGCTACCGTG
GCCGCGCTGCGGCAGGCGCTGGACGGCTGATCGAATCCGTCGGGCATGGCCCGGGGTCAG
ATCCCTTCTGCGAAGGGATCTGACCCCTGTCGCAACCCCGGCCGCAGGCACGCGACGGAC
AAAACCGTTCCGCGCGCGGTTGTCGTGATCGTGTCACTACTTCGTGCGCCGTTCTCTCAG
CGATGTTTCGCAACTCTTTGATTGTTCTGGACACCGGCAGCCGATAGCGGCATCTCGCCG
GCTGTTGCTGCGTTGCCGCATGCCGGGCGTGGTTCAGCTGTGCTTTAGTTTGGATCGATC
CACAGGGGAGGTGCCATATCGGTCGTGAACCGATCCAAGCGCCTGGATCCGTCGTAGTGC
CGCGCCACCGTCCGCCCGTGCGTCCACATCTTCGAAGAGCAACCACCCATGGCTCAGATC
GTCCACAAGCGTCGCCACCTGCTGTCCCAGGCCCTGATCCTGGCCCTGTTGCCGCTGGCA
GCCAGCGCGCAGGAAGCTGCCAGTTCGTCCACCAAGGATCTGGACGCGGTCACCGTCACC
GGCTCGCGCATCAAGCGCGCCAGCGTCGAGGGCCCGGCGCCGGTCAACGTGATCACCGCC
GCGCAGATCCAGAAGGAAGGCTTTGTCAGCGTGTACGACGCGCTGAAGACCCTCACCGAG
GCCACAGGCACCGTTGAAGCCGCATCGCAATGGGGCTCGCATACGCCCAATGCCAGCGGC
CTGAACCTGCGCGGGATGGGCCCGAACCGCTCGCTGCTGCTGGTCAATGGCCGTCGTGTA
GCGGATTACCCGCTGCCCTACGGTGGCGAAACCAACTTCTCCAACTACGGCAACATTCCG
GCCGCGGCGGTGGAGCGCATTGAAGTGCTGACCGGTGGCGCCTCGGCCATCTACGGTTCG
GATGCGATCGCCGGCGTGGTCAACGTCATCCTCAAAACCAACTACGACGGCGACGAAGTG
CGCGTGCGCGGCGGCACTTCCAGCGAAGGCGGACGTGATACCTGGGATCTGTCCTGGGCC
GGTGGCAAGACCGGCGAAAACTGGAGCGTGACCTACGCGCTGCAGTACACCAAGCGCGAC
CCGCTGTTCGGGCGTGATCGCCCGCAGATGGACGATGCCGACGATGCGCCGTACCCGTCC
TGGAACATGGAACAACGCAAGGTCGGCTTCCGTCCCACCGCCGGTCTGGCGCTGATCGAT
CCGACCACGGGCCAGCGCCTGGCGCCGCCCACCGGCACCTGCGAAAAATTCGACGGCGAG
TATTACACCGCCGATCGATTGGTCTACAACTACGCCGCCAACCGCATCACCAACACCGGC
CGCCTGTGCGGCATGAGCGCCGACTACGCCAACTGGCTGCTTACCGGCGGCGCCGAGAAC
GTGTCCGGAAACCTGTACGCCACCTTCGATTTCAGCAATGACCTGCAGGCCTGGACCAAC
CTGGCGGTGTATCGCTCCGAAGCGATCTGGGGCACCAATCCGCCCGGCGTGTCGCTGATC
GACGATGACAACGGCTATTACTGGGATGCCAACCGCAACCGGCCGATCCTGGGCGTGCGC
CAGTTCACCCCGAACGAAGTCGGGGGCCTGGATACGCTGCGCAACACCAACCGCGAACTG
TCCTGGGACTGGAGCGCGGGCCTGCGCGGGCGCCTGGCCGACCGTTTTGACTGGAGTGCC
ACGGTGGGGCGTTCCTATTACCGCGTGGAAGAACGGCAGAACGTGGTCGACAAGCAGAAG
TCGTATGACTACTTCCTTGGCCCGCGCCTGGGCACCACCGCCGATGGCGAGGCGATCTAT
GCGTTGAACGAATCGCGCTGGTGGAACCCGCTGACGCCGGACCAGTACTGGCAGATGGGG
ACCGTGGCGAAGAACCGCGCGGCGTCATGGGTCAACCAGGCGTCGGCGGATATCACCGGC
GAGCTGTTCCAGGGCTGGGCCGGCCCGATTTCGTTTGCGGCGGTGGCTGAAGTCGCGCAG
CAGGGCTATCACCTCAGTCCGGACCCGCGCGCTGGCATCGACTTCGACCTGCAGAATGTC
GATCGCGGCGGCGGTGAGCGTACCCGCTACTCGGCCGGCGTCGAGTTCAAGATCCCGCTG
CTGGACAGCGTGACCGCCACTGCGGCCGCGCGCTACGACCGCTATGGCAACTACAAGGCC
GATGACAGCAGCGAAGCGCTGGACATCGGCAGCCAGAAGGAAACCACCTGGAACGTCGGC
CTGGAATGGCGCCCGGTCGAATCGCTGCTGGTGCGTGGCTCATACGCCACCAGCTTCCAT
GCGCCGGACATGCATTACCTGCTGGGCCAGCCGAGCAGTTCGGAAGTGCAGACCTATGAC
CGCCTGCGCTGCATCCAGAGCGGCGCGTACCTGGTCAACAACTGTGGCGTGGGCAACACC
GACGTCTGGTACACGTTCGACGTGAACCGGCGTGGGACGCCGCTGCTGCGCTCGGAGACC
GGTGATTCGTGGACGGTCGGCTTCGTCTGGGACGTGCTGCCGAACCTGTCGGTCAGTGCC
GACTACTGGGCGATCAAGCTGGAAGACATGATCGTCGACGTCGGCGCCGATGAGGTGCTG
GCCAGCGAGGCCGGCTGCCTGACCGGCAAGAACATGGACGGTACGCCATGGGCCAACCCG
GCCGGTGGCGAGTACTGCGCCGGCATCCTGGCCCGCGTGAACCGTGACAGCAACGGTCGC
CTGGTATCGATCGAGCGCGGCCCGTTCAACCTGGCCAGCCGCGAGGTGCGCGGCATCGAC
CTGACCGCGCGCTATCGCCTGGAAACCGCGCGGTGGGGCAGCTTCCAGCTGGGCGTGAAC
TACACCAACCAGATCTCGACCAAGGAGCAACGCTACGCCGCCGACCCGAATCCGGAACGC
CGCGATCGTGACCTGCGCAGCAAGCTGCGCGCGAGCCTGGCCTGGCAGCGCGGCAACTGG
AACGCCAATGTCTATGCCGACCGCATCGGTTCGGTGCCGGGCGTGCGCTACCACTGGGGT
ACCGACCGCCTGGACAACCCTGGTGGCTGCCTGCCGTTCGCCGATGGCTACGTGCCCAGT
GACAGCCCGTCACTGAACTGCCTAGAGCCGGCACGGCTGCCGGATGGTTCGGTGAACCCG
AACCCCAACGCCGGGCAGCAGACGGCGCGCTACTACGGTCGAGTGGGGCCGTTCATCACC
TGGAACTTCAACGTGGGCTACCAGCTGACCGAACACGCGAAGGTAAACGTGTACGTCAAC
AACGCCTTCAACGCCGCCAGCTGGAACCACAAGGACCCGTACAAGCTGGATTACGACTTC
GCTCCGACCCGCCTGCTGGGCGCGGTCGGCCGCGAGTTCGCGTTGGAGTATGTGTTCACC
TTCTGAGGTGACCTGCCTCCGCCGGTAGGTCCACGCCATGCGTGGATATGGACACCCGGG
TGCCCATTCAGGAACTGCGGACAGGCTGGATTTGACCTTCCCACGATGGCAAGGTTTAGC
CTGTCCGCATCCAGAAGGAGCCCCGGGAATCCGATCATGAGCACGCCCCGCGCCACTGCA
GCCCCCGCAAGCCCTGCCACCATCAGCCTGCCCATCGAGGGCATGACCTGTGCCAGCTGT
GTCGGCCGGGTCGAGGCGGCGCTGTCCAGGGTCGAAGGCGTGGGCAGTGTTTCGGTCAAT
CTGGCCACCGAGCGCGCGGATATCCGCCCGTCCGGTCCGGTCGATCGGGCCGCGTTGATC
CAGGCGGTGGAGCGGGTGGGCTACGACGTGCCCGCTGCCACCACCGAGCTGTCGGTCGAG
GGCATGACCTGTGCGTCCTGCGTGGGCCGAGTCGAACGTGCGCTGTTGGCCGTGCCCGGC
GTCAGCCAGGCCAGCGTGAACCTGGCCACGGAGCGCGCCACGGTGCGTGGCGTGGCGGAA
GTTGCAGCGCTGGTCGCCGCGATCGACAAGGCCGGCTATGACGCACGCGTGATTGAAGCC
GGCGTGCAGTCCGATGACGAGGCCGCGGAAAAGAAGGATGCCGAGCGCGCCGAACTGAAG
CGCGACCTGATCGTGGCGTCCGCGCTGGCGCTGCCGGTGTTCGTGCTGGAGATGGGGTCG
CACCTGATCCCCGGCATGCACGAATGGGTGATGTCCACCATCGGCATGCAGGCCAGCTGG
TACCTGCAGTTCGTGCTGACCGCGCTGGTGCTCGCCATCCCGGGCCGCCGCTTCTACCAG
AAGGGCATCCCCGCGCTGCTGCGGCTGGCGCCGGACATGAATTCGCTGGTGGCGGTGGGC
ACTGCCGCAGCGTTTGGCTACTCGGTGGTGGCCACGTTCCTGCCGACGCTGTTGCCGGCG
GGCACGGTGAACGTCTACTACGAAGCAGCGGCGGTGATCGTTGCGCTGATCCTGCTCGGC
CGCTTCCTTGAGGCCCGGGCCAAGGGCCGCACCTCCGAGGCGATCAAGCGACTGGTCAAT
CTGCAGGCGAAGGTTGCCCACGTGGTCCGTGACGGCCGGACGGTGGATGTCCCGGTCAAT
GAAGTGCTGAGCGGCGACGTGGTGGAAGTGCGCCCGGGCGAGCGCGTGCCGGTCGACGGC
GAGGTGGTCGAGGGCCGCAGCTACATCGACGAGTCGATGATCAGCGGCGAGCCGATCCCG
GTCGAGAAGCAGCCGGGCAGCAGCGTGGTGGGCGGTACGGTCAACCAGAAGGGCGCACTG
ACGGTACGTGCCACGGCGGTGGGCGCGCAGACCATGCTGGCGCAGATCATCCGCATGGTC
GAACAGGCGCAGGGCTCGAAGCTGCCGATCCAGGCGGTGGTCGACAAGGTCACCCTGTGG
TTCGTGCCGGCGGTGATGCTGGCCGCGCTGGCGACCTTCGCAGTCTGGCTGATCTTCGGG
CCCTCGCCAGCGCTGAGCTTCGCGCTGGTCAATGCGGTGGCGGTGCTGATCATTGCCTGC
CCGTGCGCGATGGGGTTGGCGACGCCGACCTCGATCATGGTCGGGACCGGCCGTGGCGCC
GAGATGGGTGTGCTGTTCCGCAAGGGTGAAGCGCTCCAGTTGTTGAAGGATGCACAGGTG
GTGGCGGTGGACAAGACCGGCACGCTGACCGAAGGGCGCCCGCGCCTGACCGATCTGGAG
ATTGCTGCCGGCTTCGATCACAACACGGTGCTGGCGGCAGTTGCCGCAACGGAGTCGCGC
TCGGAGCATCCCATCGCCCGCGCGATTGTTGATGCCGCGACCGGCCAGGGCATCGCGTTG
CCGGGCATGGTCGACTTCGAATCGGTCACCGGCATGGGCGTGCGGGCCAGTGTCGAGGGT
GCACGCGTGGAGGTCGGTGCCGATCGCTTCATGCGCGACCTGGGCGTGGACATCACTGTG
TTTGCGACGCTGGCGGCAGAGCTGGGCATCCAGGGCAAGTCGCCGCTGTATGCCGCCATC
GACGGCCGCCTGGCCGCAATCATCGCGGTATCCGATCCGATCAAGCCGAGCACGCCGGCC
GCAATCGCGGCACTGCATCAGCTTGGCCTCAAGGTGGCGATGATCACCGGTGACAACGCT
GGTACCGCGCAGGCGATCGCGCGCCAGCTCGGCATCGACGACGTGGTGGCCGAGGTGCTG
CCGGAAGGCAAGGTCGAGGCGGTGCGCCGCTTGAAGGCCACACATGGCCATGTCGCCTTC
GTCGGCGACGGCATCAACGATGCGCCGGCGCTGGCCGAGGCCGATGTCGGCCTGGCCATC
GGCACCGGCACCGATATCGCGGTCGAGTCGGCCGATGTCGTGCTGATGTCGGGCAACCTG
CAGGGCGTGCCGAATGCCATTGCACTATCGAAGGCGACGCTGGGCAACATCCGCCAGAAC
CTGTTCTGGGCCTTCGCTTACAACACCGCATTGATTCCGGTGGCGGCCGGCGTGCTGTAT
CCGGTCTGGGGCGTGCTGCTCTCGCCGGTGTTCGCGGCCGGTGCGATGGCACTGTCCAGC
GTGTTCGTGCTGGGCAACGCGCTGCGCCTGCGCCGCTTCCAGCCGCCGATGGCGGACGCC
CCCGCCGCGATCCATTGAGGGAGAACCGCATGAATATCGGTGAAGCCGCCAAGGCCTCCA
GCGTGTCGGCGAAAATGATCCGCTACTACGAACAGATCGGCCTGATTCCTGCGGCTGATC
GCACCGAGTCGGGCTACCGGGCGTACTCGCAGGCGGACATCCACCGCCTGCGCTTCATCC
GCCGCGCGCGCGATCTCGGCTTCCAGGTTGCCGAGATCACCGATCTGCTGGGCCTGTGGA
ACGACACCTCGCGGCACAGCGCCGACGTCAAGCACCTGGCCGAACAGCACATTGCCGACC
TGGAGCAACGCATCGAGCACATGCGGCAGATGGCCGACACGTTGAAGTCGCTGATCAGCT
GCTGCGCGGGTGACGAGCGCCCGGAATGCCCGATCCTGGAGCGGTTGGGCGAAGACCATG
ATGCCCCGGTGCCGGTCGTCGCCGCCAAGACCGGCGCGGTGCGGCGACGCGCACAGAAGC
AATGAATCGATATCGCGTGCACTGAAAAGCCCGCCCTGTGACAGTGCACGGGGCGGGCTT
GGTTCTGGATGCAGTTCAGGGAATCAGGCAGTGCGAGGCGGGAAGCCGGCATCGTTCACC
GCGGCGAACACCTGTTCCTGCGACGCGGTGGTCTGCACCTTGACCAGCCCGGTCGGCGGA
TCGGCCACCACGCTGGCGTTGGGATCGATCTGCTGGATCGCACGGGTCACGCTGCGCGCG
CAGCCGCCGCAGGTCATGCCGTCGACATGGAATTCCATCTGTAGCTCCTTCGCTGCTCTT
GGGATGGGACCAGTGTGCACCTTCCAACGATGGCAGGGTCAAGCGTCGGGCTTAACGACG
AACAAGGCGCGGACAAAAAAAACGGCAGCCACCTGTACCAGCGCGGCTGCCGTGGAGGAA
CGTCCCCGCCAGGGCAGGGCATGGGTTGCACCGGGACGTGCCCGGCCAACCCGGTGCGGG
CTTAGAACTTCCAGTTCACGCCGAAGTACAACTGGCGACCGGCGTACAGGTTGGACAGCA
GGCGGGCCTGGCTGTCGTTGCCGATGTAGCTGCGCAGCTCGGACTTGGTGGCGTTCAGCA
CGGCAGCCGTCACCGTCCAGTCCGGGGTCAGGTTGTAGGCCACGTTCAGGTCAAGCTGGC
TGTACGGCTTGGTGTAGGTGGTCATGCCATTGTTCAGCCCGCCGACCACTTCACCGCGAC
GGTTGTACGAGGCACGCGCCAGGAACTTGTCGTTCTCGTAGAACACGGTGACGTTGGCCT
GGTTCTTGGCGCTGCCGACCAGCGGCGATGAGCCGATTTCCTCGCCGTCCAGCACGATCG
AGGCCAGGTTGGTGTCGTTGTAGGTGTAGTTGGCCTGCACGCCCAGACCGAAGTCGAAGG
TGTACTGGCCATACAGCTCCACGCCCTGCGAAACGCCATCGCGGCCGTTGGCCTGGGTCT
CGTACTTCTGCACGGTGACCGACTGCCCGCCGACGTTCATCTGCTGGTCGCGCACCACCG
GCACGGTGAAGTTGTCCACGTTCTTGCGGAACAGCGAAACACCTGCGACCGCGCCCGGCT
GGAAGTACCACTCCAGGCCCAGGTCGAACTGGACCGCCTTGAACGGCTCCAGCGCCTTGT
TGCTGCCCGAGCCGTACCAGCCGGGCGTGTCGGTGCCGCCGGTGACACGGCGATCGTTGG
CGTACTCCTCGCTGATGTAACGCAGGCCACCGGGATAGGCGATGCTGGTGTAGCTCGGGC
GCGCGACCACCTTCGACGCCGCACCGCGCAGCACCAAGTTGTCGGTGATGTCCCAGGCAA
TGTTGAAGCTCGGCAGCACGTCGGTATAGGTCTTCTCCAGCGACGACAGGGCGTACACCT
TGTCGCGCACCTGGGCGTCGGGCAGGCGGACGAAGCCACCCTGGCAGCGCAGGTTCGGAT
CGGCGGCCGGATCATCGCAGCTCATCGGCGCGCCGCTGGCGTTGTCGACGAAGTAGTCGT
TGAAGCGCTCGACCGAGTCGCTGGACTGGGCGAACTGCTTGGTGCGCACCACGCGCACGC
CGACGTTGCCGCGCACGCGCTCGGTGCGGAAGTTGGCCTGGAAGTAGCCGGAGTAGATCT
TCTCGTTGACGTCGTAGACGAAGTCTTCTTCGGTGCGGTTGTGCGAGCCGCCGTAGGTCT
TGTTCAGGTAATCGATGTAGGCCGGGTAGTTGATGCCCGGGAACACATTGGCGTTGAAGG
CGCCGGTGATGTTGCTGATCGGGTTGGACAGGAAGAAGCCCGGCTGCGCGTTGCCAGCGG
TCGGATCGCAACCGGCCTGGTAACGGTTGTTGTCATAGTCGGACGGGTCCAGGCCCGGGC
ACACCCAGTAGGTGTTGCCGGTGTTGCGGTGGACCTTGCCGTCGCGGTACTTGGCACCGA
ACTGGATCGAGTCCAGCCAGCCGGCCTCGAACAGCTTGGTGACGTCTGCCTGGAAGTAGT
TCTGCTTGACTCCGGTCTGCATCCACGACGAGTCGGTGGAACCGGTATCGACTTCGGCGA
CGCCGGCCATCAGCTGCTGCTGCAGGTCGGGAGAGAACTGCACCGACGGCGTGCCGGTGA
GGTCCCACGCGGTGTACTGGTTGCCGGACTGCCACTGGTTGCCCACCTTGCGGCGCGGCT
TGGCCGACATGCGGAAGTTCATCGACGGACCACCTTCGGACCAGGTGCGGCCGCCGGTGA
ACGAGGCTTTCCAGAGGGGGCTGATGTCCCAGTCAATGGTCAGGTCCGCGGTCTGCGACA
GTGCCTTTTCCTTGCTGTAGCCGCCGGTGAGCTGCGGGGTGGGGATGGTGCAGTCGTCCG
GGCCCCAGCCACCGGGCTTGAGGCCGGCGGCAGCCGCTTCATCCTCGCTGCAGTAGTAGG
TCTTACCGGCCAGCTTCTGGTACTGCGCGCCGGTGACGATGCTGCCGCTCGGATCGAAGT
CCAGGCCATTGAGCAGGCGGCCGCCGGCCCAGTTGCCGTCCTGGTTGTAGCGGGCCAGGT
TCCACTCCGGCACCTTCAGCATGTTCTGGGTGTAGTCACCCTGCAGCTCGAAGCGGAAGT
AGTTGGCCGTCATCGTGACGTTGTCGACCGGCTTGAACTGGAAGGTCAGCTGCCCGCCCT
TGCGTTCGCGCTTCTCTTCCTTCACCGCGAAGTTCACCGAGGTCGGCATGAAGAACTCAC
TGTAGTTCTTGCCGGTCTGGTTGTTGAAACCGGACTCGCCCCACCAGTAGTGGATGCCAT
CCTGCTCCAGCAGGTTGCCGTTGGCATCGCGGGCGGTGGTGCCGTTGCCGTACCACTGGT
AGTCCTCGGTGCTGGCCTCCATGGTGCGGGTAGTGCGTTTCTGCTGGGTCACGCCGACCA
GCACGCCGAAGCGCTCGTCCTTGCTGTGCCAGGAATACAGCGCCGACACCTGCGGATCGA
CGTCGTGGCTGGTGTCGGAGGTGGTGCCCTCCAGGTTCACGTAGCCGGAGTTGGATTCCA
TGTCGAGCGGACGGCGGGTATGCAGGATGACCGTGCCGCCGATGCCGCCTTCGTCGATGC
GTGCTTCCGGCGACTTGAACAGCTCGGCGCTGGACAGCATGTTCGACGGCAGCAGGGTGT
AGTTGAAGGAACGGGTGGCTTCGTTGTTGGTTTCCGAGGAGGCGACGAAGTTGCCGTTCA
ACTGGGTCAGGGTCAGGTCCGGTGCAAGGCCGCGCACGCTGACGCTCTTGCCTTCGCCAC
CGCTGCGGGTGATGACCACGCCGGGCACGCGCTGCAGTGCGTCGGCCACGTTCTTGTCGG
GGAACTTGCCGACGTCTTCGGCGGTGATCACTTCGACCACGGCGTTGGCATCGCGCTTCT
GCTCAAGGCTCTTTTCAATGGCATAGCGGTAGCCGGTGACCTGGACGCTGTCCAGAGTCG
TGGCGTCCTGCGAGCCGGTGGTCGTGGCCTGCTGCGCGGCGGCGCCTGCCGGAATGACGG
CGGCAGCCAGGGCCAGCGCGATGGCCAGCGACAATGCGTCCTGGCCGTGCGTACGTGTTG
AATGCTTCATTCCCATCTCTCCCTCTCTCCTGGATTGATCCGGTGACGTGGCACGGACAA
CTTGAATCGATCTAATTTGAAGTGAATTTGTCGCTGTCGCCATGCAGTGGCAGTAGCACC
GCACGCGTGGCCTGGTGTACGTCCTGTTGCTGCTCCCCCAACTCCCGGCCATCGCAGCGT
CGTCTTGGATCGATCTAAGCGATGGGCGGGCGATTTTTAGCATGGGTCGCCCTTGGGCGC
ATGCTGCTCCGCAATATGGTACTGGCGTGGCGTAGGGATGACGGTTTGCTGAAATCAGTG
AAATCGTTTTCGTGCGCAGGGAGGGGGGCGGCAGGGCTGCGCCCTGCACCTGCGGGTAGT
GCCGGCCGCTGGCCGCCAAGAGCCAAAGCCAAAGCGGCTCTGGGTTGTCTGGGTTTGGCG
GTGCGGTGTGGACCGGCAGGACACGCCGTAAACCCTTCCATGGGGGCTCGATGGCGCCAT
TGACAGTTTCCCGGTGACGGTTGGATTGATCCTGGAGCGACATGGGGTCATGGGGTCAGA
TCCGTTTCCCGTTGGAAAACGGATCTGACCCTGGATTGATTTCGATATCTGACAGAGATT
CATCCACGCATGGCGTGGATCCATCCACAGATCGCGGAAATCTGTCGAAGGCGGGGTGGG
TCCGGTTGCGGGGGTGTCCGCGGCATGGATGCCGCGGCCAAGCCCCCAGGGATGGGTTTA
CGGCGTCCCTCGCAACCGGACCCACCCCGCCATTCCACGGATCGCCGGCTTTTGCTGTTG
CTTCGGCTGTTGCTTCTGAGGTTGCCGGCCAGCGGCCGGCACTACCGCGGGTGCAGGGCG
CAGCCGTGCCGAATACACCCTCATGCTGCGCCGCAGAATGCATTCGGCTGAACCTGCATG
CTCTACTTGAATCGATCTAAATCCACGGTCACGTGGGTCGGGCGTCATTCCAGGGGGAGC
CTTCTGCCGGTCCAGGCAGAGCTCAGCGGAACGGTGCCGGAAGGCCCGGGCCGTCTGTCT
CTGCGTCATCGACTACAGGAACCCGACATGCGTCCAGTGCCGTCCGCTCCCGCCGTCCCA
TCATCCTCGCGCCCGCTGGCGCGCCTGGCCTGCCTGCTTGCGCTGTCGGCGGCGCCGATG
CTGCTGCAGGCCGCGCCGGCAGCGCTGGAGCGCGAGGTCAACACCTTCATCGGCAGCAAG
GACGACGGCAACACGTTCCCGGGTGCGTCGGCACCGTTCGGCCTGATCCAGGTCAGCCCG
ATCGGCAGCCACTATTCGGGTTGGCGCTATGACGACGAGAAGATCCGTGGCTTCGGCCAC
TCCTTCATCTCCGGTGCCGGCTGCTGGGAACAGGGCGGCCAGGTGTCGGTGCTGCCGGTC
ACGGGCTCGATCGGTCCGGGCGGCGATTTCGATACCGGCAACGCCAGGCAGTTCGACCAC
AAGGCCTACGCCGCGTCCTACACCCACGATGGCGAGGTCGGCCAGGCCGGCTACTACAAG
GTGCGGCTGACCAGCTACGGCGGCATCGATGCCGAGGCGACCGCGCGTACCCGTGCTGCG
GCCGAGCGCTACACCTTCAGCCAGCGCAGTGGCGATGGCCACGTGCTGGTCAATGTCGGC
CAGGCCAACGAGCGCCATTCGGTGATCGGCAGCGTGGTCGATGTGGTCGGCGACCGCGTG
GTCGAGGGCAAGCTGGTCACCAAGAGTTTCTGCGGCGGCCATCAGTACACCACCTGGTTC
CGCATCGAGTTCGACCGTCCGTTCAAGGCGCATGGCACCTGGGGTGAGGGCGGCGGCCTG
CCGGGCGCGCGCCACAGCATGGAAGGCGAGCAGAAGCCGAACGGTGCCTGGCTCAGCTTC
GACCTGGCCAAGGGCCAGTCGGTGACGGCGGTCAGCGCGATCTCGCACGTGGATGCCGAA
GGCGCGCGCACCAACCTGCGTGCCGAGGGCATGCAGGGTGGGTCGCTGCTCGGTTTCGAC
CGCATGCGCGCGCTGTCGCAGCAGGCCTGGCGTGAGCAGCTTGGCCGTGTACGCGTGCAG
GGCGGCACCGCCGATGACCGCACCGTGTTCTACAGCGCGGTCTACCACGCGCTGCTGCAG
CCGATGACCGGCAACGATGCCGATGGCCGCTACCGCGGCTATGACGATGGCATCCACCGT
GCCGAAGGCTGGACCTATTACGAGTACTTCTCGCTGTGGGATACCTACCGCGCGCAGAAC
CAGTGGCTGGCACTGACCCGCCCGGACGTGGCGCGCGACATCGGCCGCACCCTGCTGGCG
ATCGATGAGCAGGGCGGTTGGCTGCCGCGCTGGGGCTATGCCAACTTCGAAACCAACATC
ATGACCGGCGATCCGGTCACCCCGTTCATGGTCGACCTGTGGCGGTTCGGTGCACTCAAG
GGCCGTGAATCGCAGGCGTGGGATGCGCTGCGCCGCAATGCCTTCGGCACGCCGCCGCTG
AATTCGCGCATGGCCGGCCGCTCCGGCAACCCGACCTACCTGGACAAGGGCTACGTGGCC
TATGACCGTGCATTCCCGTCCAAGGGCATGGACGTCGATCCGCACCACGGTGGTTCGGCC
ACGCTGGAGTACGCGCTGGCCGACTGCGCGCTCTCGCAGATGGCCGACGGCCTGGGCCAT
GCCCAGGATGCGGCGACGCTGCGCGAGCGCGGCCGCAACTGGCGCAAGGTGTGGGACCCG
CAGGTGCGCGACGCCGAGACCGGCTTCACCGGGTTCCCGCGCCCGCGTACCGAGGACGGC
CAGTGGTACACCCCGTCCGACGGCCATTACAGCCCGCGTTCGCACCACGGTTTCCACGAG
GGCACGGCGTGGCAGTACCAGTGGCTGGCGCAGCAGGACGTGCCGGGCCTGGTCGAAGCG
ATGGACGGCCGCGAGCAGGCGGGCCGCCGCCTCGATGCGTTCTTCGCGATGGACGCGCTG
CAGGCCGATCCGCTCAATGCCGCCCGCAAGGCGTGGGTGGTCGGGCCGTACAGCTACTAC
AACCAGTTCCGCTACAACCCGAACAACGAGCCGGACCTGCACTCGCCGTGGCTGTACACG
CTGATCGGCCAGCCGTGGAAGACCGCGGCCGTGGTGCGTGCGGCGCAGCAGCTGTTCACC
AATGCCCCCAACGGTGTGACCGGCAACGATGACCTCGGCACGATGTCGGCCTGGTACCTG
TTCAGTGCCATCGGCGTGTACCCGGCGGTGCCGGGCAGCGGCCAGTTCCTGCTGCACACC
CCGCGCTTCAGCAAGGTGGAAGTGGACATGGGCAATGGCCGCACCCTGCGCATCGACGCG
CCGGGCGCCGATGGCCGCCGCCTGCAGTATGTGCAGGGCGTGCAGGTCGATGGCCAGGCG
CATGCACCGGTGTGGCTGGACTGGAACCGCCTGCAGCAGGGCCCGCGCGTGCGCTTTGCG
CTGGATGCGAAGGTGCCGGAGCAGGGCTGGGGCACGGCGGTGAAGGATCTGCCGGTATCC
TGGTGCGCGGCACCGGGCAGCCAGCTGCGCTGAGCCGGACTGTGCCGTTCGCGGTGACCC
AGCGAACGGCACGGCACGACACGGCCCTGATCCATTAGGCTTGAGCTTCCAGCGGAGTCC
GGGAAGACGATGAACGACAACGGCAGCAGTCCCAGCAAGCGCGCCGGCAAGGCGGTGACG
GTGACCGACATCGCGCGTGCGATCGGCGTGTCACGGGCAACCGTGTCGCTGGTGCTGCGC
GGCAGCCCGCTGGTCAATGTCGATACCCGCGCCAAGGTCGAGGCCGAGCTGCGCCGCCAG
CGCTATGTCTACAACCGCGCGGCGGCCAACCTGCGCCGGCGCACCTCGTCGAGCATCGCG
CTGGTGATCAACGACCTGTCCAACCCGTTCTTCGCCGAATTCGCGTCAGGCGTGGACGAG
GCGCTGGGCGGGCGCGGTTACGTGACGTTGCTGGGCAGCACCGGGGAATCGCCAGAGCGC
CAGCAGGCCGTGCTGTCCACGCTGATGGAGCACACCCCGGCCGGCCTGATCCTGTCGCCT
GCCGAGGGCAGCGACACCGCGCAGTTGCGGCAGGCGCTGGGCGCCAATGCCAACGTGCTG
CTGTTCAACCGCGAACTGGCCGGGGCTGACTGGGACTTCCTGACCCTGGACAACCAGCAC
GGCGCCTATCTGGCCACGCGCCACCTGATCGAGCGCGGCCATCGCCAGATCGCCTTCTTC
GGCGGCCACGCCGCATCCAGTTCCTGCCACCAGCGCCGCGCCGGTTTCCAGCAGGCGCTG
GCCGAGGCCGGGCTGTCGCTGCCGCCGGGTTGGATGATCGAGTCGGCGCCGAACCGCCTG
GAAGCAGCAGCGCGCACCGATGAACTGTTTGCCGATGGCCATCGTCCGAGTGCGGCGGTC
TGCTACAACGACACCGTCGCGCTGGGCCTGATGCTGGGCTTGAACTCGCGTGGCATCCGT
CCCGGTGGCGACTTTGCCGTTACTGGTTTCGATGACATTTCCGAGGCTGCGGTGGCGGTG
CCACCGTTGACCACGCTCACTGCCGACCCGCGCGAGCGTGGCCGGCAAGCGGCCGCGCTG
CTGCTGCAACGGCTGGACGAACCGGATGCGCCGCCACGGCGCACGGTCGCGCCGGTGCAG
CTGCGCATCCGCGAAAGCAGTGCTGCGCGACCGAACTGATTCCTTTCATACACCCCTTCC
ACGCAACAACGACCTTCCGCGCATCGAGGCGCGTACCGCATGCCGATTTCCGCAACGCCC
CGTCCATCGGGTTCCTCGGGCAACGCACCCGCCGTCACCAACGGCAAGGCGTTGGCTGTC
GTCACCACGATCTTCTTCATGTGGGGCTTCCTGACCTGCCTCAATGACATCCTGATCCCG
CACCTGAAGGCGGTGTTCGAACTGAACTACGCCAAGGCGATGCTGGTGCAGTTCACCTTC
TTCGGCACCTATTTCCTGATGTCGCTGCCGGCGGGGCGGTTGGTGGCGGCGCTGGGCTAC
AAGAAAGGCATCGTCGCCGGCCTGGTGATCGCCGGCATCGGCGCGCTGGGCTTCTGGCCG
GCGGCCGAACTGCGCGTCTATGGCGCCTTCCTCGGCGCACTGTTCGTGCTGGCCACCGGC
ATTACCGTGCTGCAGGTGGCCGCCAACCCCTATGTCGCGCTGCTGGGCCCGGAGCAGACC
AGCTCCAGCCGCCTGACCCTGGCGCAGGCGCTGAACTCGCTGGGCACGGCCATCGCCCCG
ATCTTCGGCGGCATGCTGATCCTGTCCAACACGGTCAAGAGCGCTGACGACATCGCGGCG
CTGCCGGCCGCCGAGCAGCTGGCCTACCGTGCCGCCGAGGCGCAGGCTGTGCAGGGTCCG
TACGTGGGCCTGGCGGTGGCGCTGGTGCTGCTGGCGCTGTTCGTATTCCTGTTCCGCCTT
CCGGCGCTGAGCGACGCCACCGAGCAGGCCGACCAGGGCCACCACCACAGCTACCTGGAT
GCGCTGCGCAAGCGCCACCTGCTGCTGGGCGTGCTGGGCATCTTCTTCTACGTCGGCGCC
GAAGTGTCGATTGGCAGCTTCCTGGTCAACTACCTGTCGATGCCGAACATCGGTGGCTTC
AGCGAGCAGCAGGCCACGCATTACGTGTCTGCCTACTGGACGATGGCGATGATCGGCCGC
TTCGCCGGTTCGGCGCTGCTGGCGCGCTTCTCGCCCAGCCGTCTGCTGGCGATCTTCGCG
CTGGTCAACGTGGCGCTGCTGGTCACCACCATGCTGAGCTCCGGCAACGTCGCGCTGTAC
TCGGTGGTGGCCATCGGCCTGTTCAACTCGATCATGTTCCCGACCATCTTCGCGCTGAGC
ATCGAGCGCCTCGGCCCGCTGACCAACAAGGGGTCCAGCCTGCTGATCATGGCCATCGTC
GGCGGTGCCGTGGTGCCGTACCTGCAGGGCGTGCTGGCCGACCACATCGGCGTGCAGGCC
AGCTTCATCCTGCCGCTGCTGTGCTACGGCTACATCATTTTCTACGGACTGGTCGGTGCG
CGTACGCCGGCCTCCGCAACGCAGGGAGGCTGAGTCCGGAATGGGTGCCATCGTTTGCTT
CGGCGAAATTTTGATCGATCTACTAGCACAGCCGCCGGCCTCGGCCGACACCCCGCGTGC
GTTCCTGCAGTACGCCGGTGGGGCGCCGGCCAACGTCGCGGTGGCGGCTGCGCGGCTGGG
TGCGAAGACCCAGTTCGTCGGCATGCTGGGCCGTGACATGTTCGGCGACTTCCTGGCCGA
CAGCCTGGTCGAGCACGGCGTGGGTACCGATTACATCGTGCGCACCGACGCGGCCAAGAC
CGCACTGGCCTTCGTGGCCCTGGATGCCAATGGCGAGCGCAGCTTCAGTTTCTACCGCCC
GCCGGCGGCTGACCTGCTGTTCCGTGACAGCGACTTCCAGGCGGCGTGCCTCGACAGCGC
GCAATGCTTCCACGTCTGTTCCAACAGCCTGACCGAGCCGGCCATCGCCGAGGCGACCTT
TGCCGGCATGGACCGTGCCCGCGCTGCTGGTGCGGTGGTCAGCCTGGACCTCAACCTGCG
TCCTGCCCTGTGGCCGGCGAACGAGGACCCGACGCCGCGCCTGTGGCAGGCGCTGGAACG
CGCCGACCTGGTCAAGCTGTCGCGCGAGGAGCTGGACTACCTGGCCGCGCCGCTGGGCGC
CGATGGCGAGGCGGCGGTGCTGCGGCGCCTGCTGGCCGCGCAGGCGCGCTGGGTGATCGT
CACCGATGGTGCAGCCACGCTGCACTGGTACACCCGCGACAACCACGGCACGGTCACCAG
CTTCCGCGTGGCCACGGTCGACACCACGGCGGCCGGTGATGCCTTCGTCGGCGGCGTGCT
GGTCGGCCTGCTGGAGCGCGGCGGGGCCGGTGCCGGTTTTACCGCCTTCTGCCAGGACCC
CGAGGCGATCACCGCCACGCTGCGCTTCGGCGCTGCGGTCGGCGCGCTGGCTGTTACCCG
CAAGGGCGCGTTCGCCGCGATGCCCTCGCTCGATGAAGTGCAGCAGCTGCTGCAGGCACA
GGACATTACCGCATGAGCACCTCGCCCGATTTCCGTTCGCCCGCGTTCCTGCGCGCGCAC
ATCGCCGACACCATGGCGTTCTACCACCCGCGCTGCATCGATCCCAATGGTGGCTTTTTC
CACTACTTCCGTGATGACGGCAGCATCTACGATGCCAGCCATCGCCACCTGGTGAGCAGC
ACCCGTTTCGTCTTCAACTACGCGATGGCCTACCGCGAGTTCGGCAATGCCGAGTACCGC
GACGCGGTCGAGCACGGCGTGCGCTACCTGCGCGAGGTGCACCGCAACCCCGCCACCGGC
GGCTACGCCTGGACCCTGCGTGATGGCAAGGTCGAGGACGACATGAACCACTGCTACGGC
GTGGCCTTCGTGCTGCTGGCCTACAGCTGCGCGCTGAAGGCAGGTATCGAGCAGGCGCGC
GCGTGGATGGACGAGACCTGGCAGCTGCTGGAAGCGCGCTTCTGGGAGCCGCAGCACGGG
CTCTACAAGGATGAAGCGGACGGCCAGTGGAACTTCACCGGCTACCGTGGACAGAACGCC
AACATGCACATGTGCGAGGCGATGCTGGCCGCGTTCGAGGCCAGTGGCGAGCAGCGCTAT
GTGGAGCGCGCGCTGCAGCTGGCCGACAACATGACCCGCCGCCAGGCGGCCAAGGCCGGC
GGGCTGGTCTGGGAACACTACGATGAGAACTGGGAGATCGACTGGGACTACAACCTGGAC
GACCCCAAGCACCTGTTCCGCCCGTGGGGCTTCCAACCGGGGCACCAGACCGAGTGGGCC
AAGCTGCTGCTGATCCTCGATCGCCACGTGCAGGCCGACTGGCTGGTGCCGACCGCGCAG
CACCTGTTCGACGTGGCCGTGGCGCGCAGCTGGGACGAAGCGCGAGGTGGCCTGTACTAC
GGCTTCGCACCGGAATCGCGCCGGCAGCCGGGCATGGATGGCGCGCCGATCGGTGGCGAC
AGCTTCGTCTGCGACGACGACAAGTACTTCTGGGTGCAGGCCGAAACGCTGGCGACCGCC
GCACTGATGGCCAAGCGCACCGGCGATGACCGCTACTGGCAGTGGTACGAACGCATCTGG
GCGTATTCGTGGGAACACTTCGTCGACCATCAGTTCGGCGCCTGGTTCCGCATCCTCGAT
GCCGACAACCGCAAGTACAGCGACGAGAAGAGCCCGGCCGGCAAGGTGGATTACCACACC
ATGGGCGCGTGCTACGAAGTGTTGAACGTGGTGCGTTGAGGCGCGTGTCGCCATACGCAT
GATGAATCGGAATCAGTAGCGCCGGGCCACGCCCGGCGGAAAAACAGGAGCTCCGCGTGC
ATCGTCTTTCCCTCGTTGTCCGTCTGCTCCTGCTGCTGGTCGCAACGTCGGCCTTCCCGG
CAATTGCAGCGCCTCTGCAGGCACAGTGGGAGTTCCGCATGCTGCCCGGCGACGCGCAGG
GCGCCGCCCACCCAGGCCTGCAGCAATGGCGTGCGGCAACGGTGCCGGGCAGCGTGCACA
CCGACCTGCTGGCGCATGCGCTGATCCGCGACCCGTACGTGGGTGCGCCCGAAGCGGAGC
TGCAATGGATCGGCCTGGCGGCCTGGGAGTACCGCGCGCGCTTCGACGTGGACGCGGCGA
TGCTGGCCAAGCCCCATGCCGAACTGCGCTTCGACGGGCTGGACACTTATGCCGAAGTCA
GCCTCAACGGCAAGCCGCTGCTGCGCGCGGACAACGCGCACCGGACCTGGCGCGCGCGCG
TGGAAGGGCATCTGCGCGCCAGGGGCAATGAACTGCAGATCGTGTTCCGCTCACCGATCC
GCACGCTGCTTCCGGGCGTACAGGCGATGCCACACAGGATCGCTGGCAACTACCCGTCGC
CGTATGGCGATGAGCCGAAGGACGCGATGGTCGGAAACTTCGCGCGCAAGCCGGCCTACC
ACTTCGGTTGGGACTGGGGCCCGCGTTATGTCACCGCCGGGGTCTGGCGCGGGGTCGACC
TGCAGGCCTGGGATACGCACCGCCTGACCAGTCTTGCCGTGCGCACCGATGCATTGAGCG
CGGAGCAGGCGAAGCTGGCGGTGCTGCTGCAGGTGGAGCAGGGCAGCGCCACCGGTTCTG
CGGTCGTCAATGTGGAAGTCCTCGATCCGCAGGGTCGCAGCGTGGCCCAGCAGCAGCGCA
CCGTACTGCTGAAGCCCGGGCAGAACAGTGTTGAACTACCGATTGAACTGGCGGAACCGA
AGCGGTGGTGGCCGGTCGGCCATGGTGCGCAGGATCGCTATACCGTGCAGGCGCGCTTGG
ATGGCGGTGCCGACGCAACGCTGGTGCGCGAGCAGCGCATCGGCCTGCGCACGGTCGAAC
TGCGCCGCGAAGAGGACGGCAAGGGCGGGCAGGGCTTCGCCTTCGTCATCAACGGCGTGC
CGATCTTCGCCAAGGGCGCCAACGTCATTCCGTTCGATGCCTTCCCCGCACGCGTCGACG
CAGCACGTCTGCGCCAGGTGCTGACCGCCGCGCGCGACGCCAACATGAACATGCTGCGCA
ATTGGGGCGGTGGCTACTACGAGGACGACGCGTTCTTCGACATCGCCGACGAACTGGGCC
TGCTGGTCTGGCAGGACTTCATGTTCGGCGGCGGCATGCAGCCGGGCTACGATCCGGCCT
TCCGTGCCAGCGTGGTGGCCGAGGCGCGCGACAACGTGCGCAGGCTGCGCCATCACCCCA
GCATCGTGCTGTGGTGTGGCAACAACGAGGAAGAAACCGCCTGGAAGGACTGGGGTCACG
GCCGCGACCTGAAGGCGGCCGACCCGGCATTTGCGGCGAAGGTCTGGCAGGGCTATGTCG
ACCTGTTCGGCAACGACCTGCGCCAGGTGGTGGGCGAGGAAGGACTGGGCGTACCGTACT
GGTCCAGTTCGCCCAGCAACGATCTGGACGAGAAGGCCAACGATTCCACCCGCGGCGACA
AGCACTACTGGCAGGTCTGGGGCAATCCGGCGCTGCCGGTGCAGGCCTACCTGCGTGAGA
CGCCGCGCTTCATGTCCGAGTACGGGCTGCAGGCGTGGCCGTCGGTGGCGACGGTGGACC
AGATCGCCACCCGCGCCGAACAGCGCATCGACAGCCCGGTGATCCGCGCGCACCAGAAAT
TCATGGCCGGCGAGGGCAACAGCCGCCTGCTGCACTACATCGAACAGGGCTATGGCACGC
CGAAGGACTTCGAGGACTTCGTCTACCTCAGCCAGGTCATGCAGGCCGATGGCATTGCAC
TGGCGGCGCTGCATCATCGCGCCTCCCGGCCATACACGATGGGTTCGCTGTACTGGCAGC
TCAACGATGTCTGGCCAGGCGCCTCGTGGTCCAGCGTGGATTACTTCGGCCGCTGGAAGG
CGCTGCACTTCGCCGCGCGGCGCTTCTTCGCGCCGGTCACGGTAGCCGCGCTGCGCGATG
AGGGCAGCACGCGGGTACGCCTGATCAATGACGGTGCGGCGCTGGATGCACGTTGGCGGC
TGCGGGTGATGGACGTGGAAGGGAAGGTGCTGCGCCGTCGCGAGGATGCGGTGACGCTGG
CGGCGTCGGGCGTCACCTCGATCGGTGATTTTCGCGATGCCGAGTTGCTGGCCGGTGCCG
ATCCGAAGCGCACGGTGGCGGTGTTTGAGCTGCTGCAGAACGGGGCGGTGAGCGCACGGC
AGGTGGTCGGATTCGTCGAAGCCAAGGACCAGGTATTGCCGCGGCAGAAGCTCAAGGCCA
CCTTGTCCATCGAAGGCGACCACTATCGACTGCGGCTGGAAAGCGCGGCGTACGTGCGCG
CGGCGTGGATCGACTTCGGCGCGCTGGACGTGCAGGTCGAAGAAAACCTGCTGGATCTGC
TGCCGGGCGAAACCCGCGATATCGCGGTGCGCGGCCCGGTGGATCTGGTTACCCTGCGCG
AGGCGCTGAGGGTGAAGACCCTCAACGACCGTTGAGCAAAAAAGGGGACGGAGGGGATTA
AGTCGTTTGTGGCACACATGGGCCACAAACGACTTAATCCCCTCCGTCCCCATTTTCCTG
CTTACAGCTGGATCTGCTGGAAGTTCTCGACCCGCTCGTGGCCGTTGGCGGACTGGCCGG
TACGCGGCATCGGGTAGTCATCCAGGCGATCGATCAGCCGGGTCTGCAGGCCGGCTTCGC
GGGCAGCATCCAGTTCTTCGACCACATCGGACAGGAACAGGATCTCGCCGGCCGGCACGC
CAATGGCCTGCACGATGCGGCGGTAGCTGTCGGCCTCACGCTTGCCACCCATCTCGGTAT
CGAACCAGCCCGACACCAGCGGGCTGAGGTCACCGGCATCGCTGAAGCCGAAGAACAGCT
TCTGTGCCGGCACCGAGCCGGAGGAGTACACGTACAGCGGCAGGCCGGAGGCATGCCAGC
CCTTCAGCACCGGTGCCACTTCCGGGTAGAAGTGCGCGGTGTAGTCGCCGCGACGGTAGC
CCTCATCCCAGATCAGGCCCTGCAGCGCCTTCAGTGCGGTGTGCTTGCGGTCCTGGTCAA
TCCAGCCCTGCAGCGTCTCGGCCACCAGGCTGTCCTGGCAGGCGCCGCCGATCTCGGTAG
CCACCGCGTCCAGCCAGCGGCGGACCTCCGGCTGCTGGCCATGTTCGGCGACGAACGCGG
GCAAGGCCTTGCGGGCATAGGGGAACAGCACGTTCTTGACGAACGAGATGCTGCTGGTGG
TGCCTTCGATGTCGGTCAGGATGACGCGGGGCTGCATGGATCAGGACGCCTGGGTAGGTA
CGTAACGGGGGAACTTCTGCGCGATGTCGGTGCCGGTGAAATGACCCACCCAGCCGTCCG
GCTCGGTGAAGAAGCGGATCGCCACGAAGCTCGGTTCATCGCCCATGTCGAACCAGTGGG
TGGTGCCATCGGGCACGGCGATCAGGTCGTCCTTCACGCACTCGATCTCATAGACCTTGT
CACCCACGTGCAGGGTGAACAGGCCCGAGCCTGCGACGAAGAAGCGCACCTCGTCTTCCT
TGTGGAAGTGCTCGTCGAGGAACTTCTTGCGCAGCTCGGCGCGGTTCGGGTTGTCCGGGG
CGATCGAGGCCACGTCCACGCTCTTGAAGCCGCGCTCGGCGACCAGGCGGTCGATGTCCG
CACGGTAGGCGGCGAACACTTCCTCCTGGCTGGCGCCCGGCGCGACTGGCGCGGTGGCCT
GCCAGCGCTCGAAGGTGACGCCGATCTTCTGCAGCTCGGCAGCGATGACCGCGCCGTCCT
GGGTGTCCAGCAGCGGCGATTCGGGGCGGGTGTCGTCGTAGATGCGCAGTCGGCTCATGG
CGGCAGCTTGAACGTCTCGGGGGGAAGACAGGGTAGCAGGGTGGGGGCGAGGCGCAGATT
CCGGATCGGCATCTGCACCTGCGCGCGGGCTCAGCCGCGCAGCTTGCGCAGCTCGAGCTC
GCAGTGGAACAGGAATTCGAAGGCTTCCAGGTGCCGGCGCGCCTCGGCCATGTCACGGCC
CCAGGCATACAGGCCGTGGCCGTCGATCAGGTAACCCCACAGGTTCTGCCGGTCGAGCAG
GTCGTCGACCTGCGCCGAGAGCACGTTCATGTCCTGGGTGTTGGCGAACACCGGCACGTC
GATGGCCATTTCATGGGTGCTGTTGCCGGCGAAGGCCTTCAGCAGCTCGTAGCCTTCCAG
GCGGATATGGCCCTGCGGCGCGTACAGGCGCGAAGCGATGGTCTGCACCGGCGAATGCGT
ATGCAGCACACAGCCGATTTCCGGGAAGCGGCGGTACAGCCGGGTGTGCAGCAGGGTCTC
GGCGGACGGGCGCAGCGGGCGACCGACGGCCAGGCCGTCGAAGTCCACCACCATGATGTC
GTCCTCGATCAGCCGGCCCTTGTCCTTGCCGGACACGGTGATCGCGGCGTGGCGGTCATC
CAGGCGGTGGGAGAAATTGCTGCTGGTGGCCGGGGTCCAGCCGGCGTGCGCCAGTTCGCG
GACGTTGTCGATCAGCAGCTGGGCCAGTTCGCTCAGGCGCGCGGTGTCGTACGGGAAGGT
GGGGGCGTTCATGCCGGCGATTTTACTGGATTCGGCCAACGGCTGAGCCCCTCGTGGCGG
GTCGTGTAGAGCGGTTCATGGGCGGGCGGGGCGGGTGGGCCGTGCAGGGGACGCTGCAAG
TACGTCCCTGTAAGCTCGATGGCGCCATACATGGCGCCAACGCCCCTGCACGGCCCACCC
ACCCGCCTCGGACAGGTTCCGGCGTGCGGCCAGCCACGGAGTGAAGAAGGAAAAGCGAAA
AGCGGGTCGCGGCGCTGGGCTTGCTCGGAGCCGAGCATGGCTCGGCTCTACAGGGGATTC
ATCGACCGGAGAGAATTCATCTCTCAGACGCAATTCATCCACGCATGGCGTGGATCTACC
GGACGTGCCAGGAGACTGTCGGAGGCGGGGAGGGGGGAGGTTGCGGGGGCGTGAGCCGCA
TGGATGCGGCGACCGAGCTTACAGGGATGTACTTGCAGCGTCCCCCGCAATCTCCCCCCT
CCCCGCCAAACCCTCAGCCCAGCTCTTGCCGTCGCTCCGGCTTCAAAGGCGGGTGCAGGG
CCGCAGGCCCTGCAATACAAAAACCCCTTACTGACCCCGCAGGCGGCTGTGCCGGAACCC
GTAGCAGAAATAGATCACGAAGCCGACGAACGTCCATACCCCCATCAGCATCCAGTTGTG
CATCGTCATCGCCGACAGCAGCGCCAGGCAGCTCAGCACGCCCAGGCTGCAGATCAGCCA
CGCCATCGGCATGCGGAACGGGCGCGGCAGGTCCGGCTGGGTGCGGCGCAGGATCAGCAC
GCCGGCACAGACTGCGGCGAACGCGATCAGCGTGCCCATTGAGGTCAGCTCGCCCAGGAT
GTCCAGCGGGAACAGCGCCGCCAGCAGCGCGATGCCGATGCCGGTGATCACGGTGTTGAT
GTGCGGGGTGCGGTACTTCGGGTGGATCCTGGTGAACACCGGTGGCAGCAGGCCGTCGCG
GCCCATGATCATGAAGATGCGCGGCTGGCCGATGATCATCACCAGCACCACCGAAGACAG
GCCGACCAGCGCACCGACCTCGACCACCCAGCGCAGCCAGCCCAGCTGTGGGTGCGCGGC
CACGGCAGTCACCACCGGCTCGTCGGTGCCCAGCAGCTGGAACGGCACCAGGCCAGTCAT
CACTGCGGCCATTGCGATATACAACACGGTGCAGATCACCAGCGACAGCATCATGCCGAT
CGGCATGTCACGCTGCGGGTTCTTCGATTCCTGCGCCGCCACCGATACCGCCTCGAAACC
GATGTAGGCGAAGAACACCATCGCCGCGCCACGCAGCACGCCTTCCATGCCGTACTTGCC
CGGGCCTTCATTGGCCGGAATGAACGGGGTCCAGTTGCTGGTGTCCACGTATTTCCAGCC
GACCACGATGACCAGCACGATCAGGCCGGTCTTGAGCACGACCATCGCCATGTTCATCGC
CGAGGACTTGCTGATGCCGACGTAGCACAGCCAGGTCAGCAGCAGCACCAGTGCGGCGGC
GGGCAGGTTGGCGATCGCGCCGGTGGGGCGCAGCTGCGCGTCCAGTGGCGCGCTGACCAG
TGCCGCCGGTAGATGGATGTCGAACTGGCTGAGCAGGCTGAGGAAATAACCGGTCCAGCT
GACCGCCACCGCCGAGGCGGAGACGCCGTACTCGAGCACCAGCATCCAGCCGATGAACCA
GGCCGAGAGCTCGCCGAAGGTGGCGTAGGTGTAGGTGTAGGCGCTGCCGGAGACCGGCAC
CATCGAGGCGAATTCGGCATAGGCCAGCGCGCAGAAGGCGCAGCAGATGGCGGCCAGCAC
GAAGGACAGCATGATCGCCGGGCCGGCGTGGTTGGCGGCGGCCTGGCCGGTGATGACGAA
GATGCCGCCGCCGATCACCGCGCCGATGCCCAGGGCGGTCAGCCCCCAGGGGCCAAGGTG
GCGACGCAGGCTCAGGCCGTTGGCGTCTTCATGGGCGGCATGCGGATGCTTGGTGGCCCA
CAGTTGCTTGAACATGTGTGGTGGTCTTGTCGAAGCGCGCCATGGGCGGCGCGCGGGAAA
ACGGACGGGCCGGCGCGAGGCCGGCCCGAAGGCGGATCAGGGCGACTTGGCGAGCTTGCT
GTTGCGGATGCCGTAGCCCAGGTAAATCAGCAGGCCGAGCAGCGTCCAGCCAACGAACAG
GTGCCAATGCACCACGAACGCCTGCCAGAACAGGAACAGGCAGGTGGCCGCGCCGAGCGG
GCAGATGATCCAGACCATCGGCACGCGGAACGGGCGGTGCAGGTCCGGCTTGGAATAGCG
CAGCACCAGCACGCCGATGCAGACCGTGGCGAAGGCCAGCAGGGTGCCCATCGAGACCAG
CTCGCCCAGCACGTTCAGCGGCACCAGGCCGGCCAGCGCGGCGGCGATCACGCCGACCAC
GATGGTGGCGACGTACGGGGTGCGGAAGCGGGCGTGGACCTTGCCGAAGAACTTCGGCAG
CAGGCCGTCGCGGGAGATGGTGTAGGCGATGCGGGTCTGGCCCATCATCATCACCAGCAC
CACCGAGGACAGGCCGGCGATGGCGCCGACTTCCACGAACGTCTTCAGCCAGGACAGGGT
CGGGTAGGGCTCCAGCGCGGTCGCCACCGGCTTGTCGGTGCCCAGCAGGTGGTACGGCAT
CATGCCGGTCAGCACCGCACAGACGATGATGTAGACGATCGTGCACACGGCCAGCGAGCC
GAGCAGGCCGATCGGCATGTTGCGTTGCGGGTCCTTGGTCTCGCCAGCAGCGGTGGAGAC
CGCATCGAAGCCGATGTACGCGAAGAACACGATGGTGGCGGCGCGGAAGATACCGCTCCA
GCCGAACTCACCCGGCACGCCGGTGTTTTCCGGAATGAACGGGTGCCAGTTGGCCGGGTC
GATGTGGGCCGCGCCGATGCCGATGAACAAGCAGATGACGGTGACCTTGATCGCCACGAT
GATCGCGTTGACGAACGCCGACTGGGTCACGCCCACGTACAGCAGGCCGGATACCGCCGC
CACGATCAGCACCGCCGGCAGGTTGAACAGCTTGCCGGAGGAGACGAACTCGCTGCCGGT
CCAGGCGATGGGCGCGGCGCTGAGCATGTCCGGGAAGGGCATGTGCAGCGTGGTGGTGAT
GAAGCTGATCAGGTAGGCCGACCAGCCCACCGCGACCGAGGCCGAGGCGAACAGGTACTC
CAGCACCAGGCACCAGCCGATGAACCAGGCCATGCCTTCGCCGAGGGTGGCGTAGGAATA
GGAGTAGGCACTGCCGGAGACCGGCATCATCGCCGCGAACTCGGCATAGCACAGGCCTGC
CAGCGCACAGGCGAAACCGGCCAGCACGAACGACAGCATCACCGCCGGGCCCGCGTGGTT
GGCTGCGGCCTGGCCGGTCAGCACGAAGATGCCTGCGCCGATCACCGCACCCACGCCCAG
CAGGATGAGGTGTTTAGCCGTGAGGGTCCGTTTCAACGTGGCTTCGCCGTCCAGGCTGCC
TTCGATGGGTTCGCCGGCATCGACGTGCCCGGCCGGCTCGACCGGCTTGACCCTCAACAG
AGCTTTCAGCATGCAGTACTTCCTAGTGATCGGATGGGGTGGGCGGCCGATACGTTGCCG
GCTGCCTTGATGGTGAAGGCCGTGCGAACGGCCCGCTGTACCTTAGCCAAAGCTGAAGCC
AACGCACAAGCGCAATCGCAACAATGAACGGCGATAATGAGCAGTATTTTTCCGAACCGC
CCCCATTCATGAGCCAGACCGCCGAAACCCTTGCCGCGCTTGACGATCGCCTGCGCGGCC
TGCTCCGGGACTACGCGCGCCGCGAACCCGCCCACGACGCCCTGGCTGCCGAATTCGGCA
CATTGCTGGATGATCCGGAAGATCCGTTCCGCCGCGAGCGCTTGGCCGGCCACTTCACCG
CCAGCTGCTGGCTGGTCAGCGCCGATGGCCAGCGCCTGCTGCTCACCCACCACCGCAAGC
TGCAGCGCTGGCTGCAGCTGGGCGGCCACGCCGACGGCGACCGTGACCTGGCCCGGGTGG
CGCTGAAGGAAGCCGAGGAGGAGTCGGGCCTGAGCGGCCTGGTGCTGGAAGACCCGGCCA
TCTTCGATCTGGACAAGCACTGGATTCCGGAGCGCAAGGACGTGCCGGGACACTGGCACT
ACGACGTGCGTTTCGTGATCCGGGCGCTCGGTGGCGAGGCATTCGTGCTCAGCGAGGAAT
CGCTGGACCTGGCCTGGCGGCCGGTAACCGAGGTCGCGGCCGACCCGGCGTCGGATGAAT
CCATGCAGCGCATGGCGCGCCGCTGGCTGGCACGTTGATGCTCTCGGACGGCTGTGCCGC
GTTTGTTGCGGCTCATGCCTGTGGCGAGGCGAAGCACGATGCTGCCCTTGCGATGATCAA
GGCTGCATTGCCAGTCATCACATCCATCGACTGGGAGCGCGTGCCATCGCGCCTGGAGGT
CCCCGGGGTGGGGCGGGAGCGGCTGGCGCAGGAGTTGAGCGCCATTGCAGATGCTGTTGG
CTTGCCAAGCGAGGCTGCGTTGACGGTTGTCCAGGTGGATGGGGCGGTACCTTCGCTGGG
CAGCCGCCTGCAGGACTGGCTGGTTCATGCCGAGGAGCTGGATTTCGTCGATACGCTGTT
CCTGTCGATGGAAGACAGGGTTCTGATCCATTGGGACTTTTACAAGAACCTCCACGCCGT
AAGGTTCTGAGGTGTTCCATCCACGCATGGCGTGGATCTACTGCGGGATAGCGCGAAACG
CCAGTAGATCCACGCCATGCGTGGATGGTGCGACGCCGGAAGCAATCCGCCGGGGCATGC
CCGGCGACGCCTTGCTCAATACAGGATGCGCGTCCGCAGCGTGCCTGGAATCGCGGCCAG
TTCGTCGCGGACGGCGGCGGCCTGCGCCTCGCTGGCGGTGATGTCAATCACCACGTAGCC
CACCTTCGGGTCGGTGCGCAGGAACTGGCCGTCGATGTTGACGTTGTGGCGCGAGAAGAT
CTCGTTGACCCTGGACAGCACGCCCGGCACGTTCTGGTGGATGTGCAGCAGGCGCAGGCT
GTCTTCGTGTTCGGGCAGGGTCACTTCCGGGAAATTGACCGCCGACAGGGTGCTGCCGTT
GTCGCTGTAGCGCACCAGCTTGGCCGCCACCTCCACGCCGATGTTGTCCTGCGCTTCCAG
CGTGCTGCCGCCCACGTGCGGGGTCAGGATCACGTTGTCGTGGCGGGTCAGCGGCGATTC
GAAGATATCGCCATTGCCCTTCGGTTCGACCGGGAACACGTCCAGCGCGGCACCACCGAC
GTGGCCGCTGGCCAGGGCCGCGTCCAGTGCATCGATGTCGACCACGGTGCCGCGCGCGGC
ATTGATCAGGTGCGCGCCCTTGCGCATCTTCGCCAGCTCGGTGCTGCCGATCATCCACTG
CGTGGCCGGGGTCTCCGGCACGTGCAGGGTGACGATGTCGGCGCGGGCCAGCAGATCGTC
CAGGCTCGCCGCGGCACGGGCATTGCCCAGCGCCAGCTTGGTTTCCACGTCGTGGAAGAT
CACCTGCATGCCCAGCGATTCGGCCAGCACGCCGACCTGGGTGCCGATGTGGCCATAGCC
GATGATGCCCAGGGTCTTGCCACGCACCTCATGGCTGCCGCTGGCCGACTTCGACCAGCC
GCCGCGATGGCATTCAGCGTTCTTCTGCGGAATGCCGCGGGTCAGCATGATCGCCTCGGC
GATCACCAGCTCGGCCACGCTGCGGGTGTTGGAGTAGGGCGCGTTGAACACCGGGATGCC
GGCCAGCTCGGCTGCGTCCAGGTCGACCTGGTTGGTGCCGATGCAGAAGCAGCCCACCGC
GATCAGGCGCTTGGCCTCGGCCAGCACCTCGGCGCTGAGCTGGGTGCGCGAGCGGATGCC
GACGATGTGCGCCTCGGCGATGCGCGCCTTCAGTTCGTCCTCGGGCAGCGCCTTGGTGTG
CGCCTCGATCTGGCTGTAGCCGGCGGCGCTGAACACCTCCACGGCGGTCTGGCTGACCCC
CTCCAGCAACAGCACGCGGATATCCTGCTTCGGGAACGAGGTCTTCTTCGGCGACATGGG
GCAACACGGCCAGTGGGACAGGGGCTGACCACTATGCCAGATCGAAGCGCCCATGGTGCA
GTGCGCAATTGGTTGCATCCGTAGCTATCTGTATCGCTGCGGGGCTGGACGCTGGCGCGT
ACCGCTGGCACGCTTGCCCGTCTTCACGCACCGCGTTGGACCGTCATGACCGATTCCCGC
ATTGCCTCGCTGCAGCAGGCCTGTCCCGGCCTGAAGCTGAAGACCGACCCGGCCGACCTG
GAGCATTACGGGCGCGACTGGACCCGGCGCTGGACGCCAGCGCCGCTGGCGATCGCACTG
CCGGCCACGGTCGAGGAAGTACAGGCGGTGATGCGCTGGAGTGCGGGCGAGGACGTGGCC
GTGGTGCCGTCCGGCGGACGTACCGGCCTTTCCGGTGGCGCGGTGGCCGCCAACGGCGAG
CTGGTGCTCAGCCTGGAACGGATGAACAAGGCACTGGCCTACGACGCGGTCGATCGCACT
CTGGTGGTGCAGGCCGGCATGCCGCTGGAGGCCGTGCACAACGCCGCGCTGGACCACGAC
CTGATCTACCCGGTGGACTTCGCTGCGCGCGGGTCGTGCACGATCGGCGGCAACATCGCC
ACCAATGCCGGCGGCATCCGCGTGATCCGCTATGGCAATACCCGCGAGTGGATCGCCGGG
CTGAAGGTGGTTACCGCCAGCGGCGAACTGCTGGAACTCAACAAGGGCCTGATCAAGAAC
TCCAGCGGCTATGACTTCCGCCAGCTGCTGATCGGTTCGGAAGGCACGTTGGGCGTGATC
GTCGAGGCGACAGTGAAACTCACCGATCCGCCGCCAGCCAGCAACGTGATGCTGCTGGCC
GTGCCCAGCTTCGAGGTGCTGATGCAGGTGTTCGCCGCGTTCCGCGCGCGCCTGCAGCTG
CAGGCCTTCGAATTCTTCACCGACCGGGCGCTGGAGCACGTGCTGGCGCATGGCGCGCAG
GCACCGTTCGACGAGGTGCATCCGTACTACGTCGTCACCGAGTTCGCGGCCAACGACGAG
GCACAGGAAGCCGCGGCGATGGCGGCCTTCGAGGACTGCATGGGCAACGGCTGGGTCAGC
GACGGTGTGATCAGTGCCAGCGATGCCCAGGCCGCCCAGCTGTGGCGCCTGCGCGAAGGC
ATCACCGAGTCGCTGGCGCGCTACAAGCCCTACAAGAATGACGTCTCGGTGCGGATCTCG
GCGATGCCGGCGTTCCTGGCCGAGACCCAGGCACTGATCGGGCAGGCCTACCCGCACTTC
GACGTGGTCTGGTTCGGCCATATCGGCGATGGCAACCTGCACATCAACGTGCTCAAGCCG
GACGACACCAGCGACGCCGACTTCGTGGCGCAGTGCGAGCACGTGACCAAGCTGCTGGCG
CAGGTGCTGGCCCGCTTCGATGGCAGCATCTCGGCCGAGCACGGCATCGGACTGGTCAAG
AAGGGCTACCTGGACAGCACCCGCGGCCCCGCCGAGATCGCGCTCATGAAGGCGGTCAAA
CGCGCGTTCGATCCCCAAGCGCGGCTGAATCCCGGCAAGCTGTTCGACGCCTGAGCCGGG
CAAATCCTTCACGTACCCGTTACGCTCCACGCACCTTCACAACCGGCTTCGAACCGATGA
CCCGTCCGCTTCTGCTGCTCGCCCTGCTGTCCCTGCCGCTGGCCGGCTTCGCTTCCAGCT
TCGCTGGCACCTCGGCCGGTTCGGCGACCGGTGCCTCCTCCGGTTCCTCGGGCAGCAGCT
CGGGCGACGACAAGGTAGTGCAGGCCGCGCGCGCCGATGCCGCTGCGTTCGTCGCCAGCG
ACGGCCAGATCCGTGGCGCCCGCCTGCAGGCCGCGCTGGTCCACCTGCGTGAGCAGAGCG
CTGCCGCACAGCAACAGAGCGACCTGGAACTGGCCCGCGCGCTGCTGGCGCGTTGATGCG
GGCTGCATGACCTCGGCGTCATCGCTTTCTGCAGAGCCGAGCCATGCCCGGCTGGATGCC
CGGCGCACCCGGATCGCAACAGCAGCCGAGCAAGGCTCGGCTCTACGGAAGCACAGCGGG
CGGTGCGGGTGGATCGCCGCATTGGCATGGCTGCTCATCCCTTCCGTCCACGCGGCTGAT
CGGCTGCAGCTCGATCCCTCCGGTCTCGATCCGGCGCAGCAGCAGCTCGCCAGCCAGACC
CTGGCCGACGTGCAGTCCCTGCTGCCGGAAGGCCTGCTGCGCGCTTTGCCGGCTCAGGTG
CAGGTGCGCTGGAGTGATGACCTTCCCGCCGAGGTGCACGGGCGCGCTTTCGCCGGCCGC
ATTACGTTGCGCCGCACCCTGCTGGATGACGGCATGCCCGGCAACCGCCGTGCGCGCCGC
AGTGCGCTGGTGCATGAACTGACCCACGTCGCCGACCGTGGCGGTGCGAACTGGTCGCAG
AGCGTGCGATGGCGTGACCTTGCGGGCTGGCAGCGCAGGCCCTGGCACCTCGGCCGGGGC
GACAACGATTTCCGTGATCGCAGCCCGGATGTCTATGAACTGGCGAACCCGGCCGAGTAC
CTGGCCGTGAATGCCGAGCATTTCGTCCTCGACGGCGAGTTCGCCTGCCGGCGGCCCGCG
TTGGCGCAGTGGTACCAGGCGCATTTCGGAACACCACCGTCGCTGCCACGGCCGCGGTGC
GCCACGACGCTGCCCCTGCTGCAGGCCGAATCGGAGGAGGGCGCTGCATCGCTGCTGCAG
CTCGACCCGGCGCGCGTCTACGCGGTGGACTACCTGTTCGCCGAAGGCAGTGCGCAGCCG
ATGAGTCGCTGGGGCCACAGCATGCTGCGGCTGGTGGTCTGCAAGCCGGGCCGCGTACCT
GGGCCGGACTGCCGCCTGGACCTGGAGTACCACCGCGTGCTGTCGTTCCGCGCGTTCGTG
GGCGACGTGCAGATATCCAACTGGCGTGGCCTGACCGGCGGCTATCCGTCGCGGCTGTTC
GTGCTGCCCCTGCAGCAGGTGGTGGACGAGTACACCAAGGTCGAGCTGCGCGGGCTGCAG
TCGCTGCCGCTGCAGCTGGGCCGCAGCGAAATCGCCAGCCTGCTCGAGCGCACCGCGCAG
GTGCACTGGAGCTATGACGGGCGCTATTACTTCGTCAGCAACAACTGCGCGGTGGAAACC
GCCAAGCTGCTGCAGGCCGGGGTGCCGCGTCTTGGCGAGGCGGGCCTGGCCCAACTGAGT
CCGCGCGGCCTGAAGCGGCGACTGGTGCGGCTGGATGTGCTCGACGAGAGGGTACTGGCG
GACCGCACTGCAGCGCAGGCGCAGGGCTACTACTTCGCCTCGGCGCGCGACCACTACCAG
CAGTTGTTCGCAGTGGCCGCGGCCCAGCTGGCCTTGCCCGCTCGTGATGTGCGCGGCTGG
TTGAAGCTGTCTGCACAGCAACGCGCACCGTGGCTGCTGCAGGGTGACCTGCGTGCCAGT
GCCGGCCTGTTGCTGCTGGAACAGGCCGCGCAGCGGCGCGCCGAGCTGCGCGCACGCGAT
GTGCTCAAGCGGCAGCTGCTGGCCGCACCGGACAGCGCTGAAACGCGCAGCCTGCGCGGG
TTGCTGGAGCAGAGCGGGCAGTGGCTGCGCCCGGGGACGCTGCTGCAGGATGACGGCTAT
GGATTGCCGCTGGGCGACGAGCAGGCGCTGCTGTCCGCAGCCGTGGCCACTGCCAGTGCG
CAGGCGGTCCCGGCGTGGCAGGCATTGCGCGGCCAGCTGCGCCAGCAGCTGCCGATCCGC
CAGCGCGAGGAAATGGATGCGATCGACGCCAATCTGGCCGCACTCGGTGCACACCTGCGT
ACGCAGGCAGCCCGCCCGGCTACTGGCGCGGCAGTTCGATGACGAAGCGGCTGCCGCCGG
CGCTGCCCGGGATGCAGTAGACGCGGCCACCGTGCGCGTCGGCGATGGCCTTGACCACCG
CCAGGCCGAGCCCGCTGCCGCCGCCCTGTCGCGAACGCGAACCGTCGCCACGCATGAACG
GGGTGAAGATATCCGCGTGCAGTTCCGGGTCGATGCCCGGACCCTCGTCTTCGATCGCCA
CCTGCACGTGGCCGGGCGTGTCATGCACTGCAATCCGCACCTTGCCCGGGCTGGCATAGC
GCCGCGCGTTCTCCAGCAGCGCCAGCAATGCCTGGCGCAGGCGGGTCGGGTCGCAGTGCG
CGTTGTGTTCCTCGCGGCTGGTTTCCAGCTCCAGCACGAAGCCGGCGGCGCGGAACTGTG
GATCGACCAGGGTCATCACCGAATGCACCTCGGCCACCACGTCGGTGCGCGCGCGACGCA
CGTCCAGCCGCGCGTTGTCGGACAGGCTCAGCACGCGCAGGTCCTCGATCAGCCGTGACA
GCCCTTCGACCTGGGCCAGCAGGCTGCGGAACTGCGACTCGTCTGGCTGGAACACACCCT
CTGCCAGCCCCTGCAGGCGGCCACGCAGGATCGTCACCGGCGTGCGCAGCTCATGGGCGA
TGGCCGCGTGCCACATCGCGCGCTCGCTCTCCACGTGCTGCAGGCGGCGCGCCATCGCAT
TGAAGTCCTCGACCAGGGTCGCCACTTCGCCCGGCGAATTTTCCTCGACGCTGGCGCGTG
CACCCAGGTCGCCGCCCGCGAGCGCACGCACGCTGTCCACCAGCGAATTCAGCGGCGACA
GGATGCGGTGGGCGAGGCGGAACGAGGCGGCGATGGCCAGCGCCAGCCCGGTCAGGATCA
CGCCCACCATCCATGCCAGTTCCGGGCCGGTCGGCAGCCAGCTTTCCGGCTCCTCGGCAC
TGCCGGGGAAGAACTCGACCAGCACCGCGTACAGCAGCCACGATGACAGGATCATCATCA
CGATGACGCCGATCACCATCAGCGACATCGAAACGATGATGTGGCGGCTCAGCCCGGAGC
GGCGCAGGGAGGGCATCAGCGATCGGCCATCAGCCGGTAGCCGACGCCACGCACGCTGGC
TGGGACGTTGACCATGCCCACTTCATCCAGCTTGCGGCGCAGCTTGCTGACATGGCTGTC
GACGGTGCGCTCCAGTGCTTCGCTTTCCGGCAGGCATTCGTGCATCAGCTCGCTGCGGCT
GAAGATGCGCGTCGGCGCCAGCGCCATGCAGTGCAGCAGCTTGAACTCGGTGAGGGTGAG
CAGCACTTCGTGGCTGTAGCCTTCGCCCTCCACGTGCACCGCGTGGGTGGCCGAGTCGAT
CAGCAGCGGGCCGACACGCAACGCGGTGGGTGCGTCCACGCGCGCGGCGCGCAGCGTGCG
CCGCAGTACGGCGCGCACGCGCGCGGCCACCTCGGCCGGGTTGAAGGGCTTGACCACGTA
GTCATCAGCGCCCATCCGCAGCGCGGTCAGCTTGTCCAGGTCCTGGTCCAGTGCGGTCAG
CATGATCACCGGCGTCTCGCCGCGCTGGCGCAGCTGGGTCAGCACGCTCCAGCCGTCCAG
GCGCGGCAGCTGCACATCGAGCAGGACCAGGTCGGGCCGGGCGCTGCGGTGCAGGTCCAG
TGCGCTGTGGCCATCGGCGGCGCGCAGCGTGCGCAGTCCTTCGCGTTCCAGGTAGGCAGT
AAGGATGTCGGCGATCTCGGCCTCATCCTCGACGATCAGGACGAGGGCGGCGAGGGCAGG
GGAGGCATGCATGCAGGGGCGGGGCCGTAAGGTGCTTGCCTCCATCGTATCTCCACAGTT
CCTCCATCGAAACCCCATCATCGCCACGCAGACTGCGCGCTTCAGAACGTATCCGCCGCC
TGCGCGGCATTGTGCACAGCAATGAGAACCTTCAGGACTCCGGTCGCGTTGATCGCGGCC
CTCGCCTTGGCCATGACGGCCTGCTCCACTCCCGAAGCCACCCCCGAGGCGGCGCCGCGC
GTCAGCGTGATCAGCGTCGGCCCGCAGGCGGTGCAACGTGACGACGAACTGCCAGGCCGC
GTCGCGGCGGTGCGCACCGCGCAGATCCGCGCACAGGTGGGCGGCATCGTGCAGCGGCGC
CTGTTCGACCAGGGGGCGGAAGTCAGGGCAGGCCAGGCCTTGTTCCAGATTGACCCGGCA
GCGTTCCGGGCCGACGTCGATTCGGCGCTGGCCGCACTGCAGCGCAGTGAGGCGGCGTTG
GGCCGCAGTCGCGTGCAGTCGCAGCGCCTGCACGCCCTGGCTGCCGCGCAGGCGGTCAGC
CAGCAGCATCGGGACGACGCCAGCGCCGAGTACGAGCAGGCACGCGCGGCAGTGAATGAA
GCGCGCGCGATCCTGTCCCGTCGCCAGCTCGACCTGCGCTATGCCACGGTCAGCGCACCG
ATTGCCGGTCGTATCGATCAGGCATTGGTGACCGAAGGTGCGCTGGTCGGCGTGGCCGAT
GCCGAGCCGATGGCCGTGGTACAGCAGATCGACCAGGTCTACGTGGATGTGCGCCAGCCG
GCGGCGCAGCTGGAGTCGCTGCAGCGCAGTGCGGCCGGCGGCGACAAGCTGCCGGTGACC
ATCATCGGTGCCGCCGGCAAGCCGCTGCCCGAGCGTGGCCAGCTGCTGTTCTCCGGTATC
AATGTCGATGCACGGACGGGTGATGTGATCCTGCGCATCCTGGTGGACAACCCGCGGCGG
CAGCTGCTGCCCGGCATGTATGTGCGCGCGAGGGTGCCGCGGGGTGCCCCGGCCAGCGCG
TTGACCGTGCCACAGCAGGCGGTGCTGCGCAGCGCCGGTGGCCAGGCCTATGCCTGGGTG
ATCGGCGCCGACGGCAGGGCGGTGATCCGCACGCTGGAGGTGGACGGCAGCGTCGATCGC
CAGTGGCTGGTGCGCGCGGGCCTGAAGGCCGGCGAGAAAGTGGTGGTCGAGGGCCAGGAG
CGCCTGCAGGAAGGCGTGGTGGTCGATGCGCGCGACTGGCAGAAGCCGGTCGCCAGCGCC
GGTGCGGTGCAGGCCGGCAGCAAGGGCTGAGCCTTTACCGGGACAGCCCCTCCAGGAAAA
TCCAACATGGCACGTTTCTTCATCGATCGCCCGGTGTTCGCCTGGGTGCTGGCGATCTTC
ATCATCCTGGCCGGCGCGCTGGCGATTCCGCGCCTGGCCGTGGAGCGCTATCCGGCGGTC
GCGCCGCCCAGCGTCAGCATCTATGCCAGCTACCCGGGTGCGAGCCCGCAGACGTTGAAC
GATGCGGTGGTCGGCCTGATCGAGCGCGAGCTGTCCAGCGTCAAGCACCTGCTGTACTTC
GAATCGTCGGTGGACACCTCCGGCGAAGCCTCGATCACCGCCACCTTCAAGCCCGGCACC
AATCCGGAACTGGCGCAGGTGGACGTGCAGAACCGGATCAAGGCGATCGAGCCGCGCCTT
CCGCGCAGCGTGCGGCAGAACGGCCTGTTCGTGGAGGCCGCCGATTCCGGCTTCCTGATG
CTGGTCGGCCTGCGTTCGCCGGATGCCAGCGTCAGCGAGGCCGCGCTGGGCGATTTCATG
GCGCGCAACATCATCGAAGAGCTGCGCCGCATCGATGGCGTCGGTCGCGTGCAGTTGTTC
GGTGCCGAGCAGGCGATGCGCGTGTGGCTGGACCCGACCCGGTTGACCGGGTACGGCCTG
ACCATGGGCGATGTGGCCACTGCCATCGAGCAGCAGAACCTGGAGATCTCGCCGGGGCGC
ATCGGTGATTCGCCGGGTGTTCCAGGCCAGCGCATCACCGTGCCGCTCAGCGCCGACGGC
CAGTTGTCCACGCCGGAACAGTTCGCGGCGATCGTACTGCGCGCCGGGGCCGACGGTTCA
CGGGTGGTGCTGGGTGATGTCGCCCGCGTCGAACTGGGCGCGCAGAGCTATGCCTGGGGC
ACCCGCGAGGACGGCCATCCGGCCACCGCCGCCGGGGTGCAGCTGCGGCCGGGCGCGAAT
GCGGTGCGCACGGCGTCGGCGGTCCGTGAGCGCATGGCCGAGCTGGCGCCGCTGTTGCCG
CGCGGCGTGGAGGCGAGCATCCCGTTCGACACCGCGCCGTTCGTGAAGATCTCGATCCAG
AAGGTGGTGCAGACGCTGCTGGAGGCGATGCTGCTGGTGTTCGCGGTGATGTACCTGTTC
CTGCAGAACTGGCGCTACACGCTGATTCCGGCGCTGGTTGCACCGATCGCGCTGCTCGGT
ACCTTCGCGGTGATGCTGGCACTGGGCTTCTCGATCAACGTGCTGACCATGTTCGGCATG
GTGCTGGCGATCGGCATCATCGTCGACGACGCGATCGTGGTGGTCGAGGGCGTGGAGCGG
ATCATGGCCGAGGAGGGCCTGCCGCCGCGCGAGGCGACCATCAAGGCGATGCGCGAGCTG
ACCGGCGCGGTGATCGGCATCACCCTGGTGCTGACCGCGGTGTTCATTCCGATGGCCTTG
GCCAGCGGCTCGGTGGGCGCGATCTACCGCCAGTTCACCGTGGCGATGGCGGTGTCGATC
CTGTTCTCGGCGCTGCTGGCACTGAGCCTGACACCGGCGCTGTGCGCGACCCTGCTGCGC
CCGAACACCCACGGCCATCATGGTCGTGGCGGGCTGTTCGGCGCCTTCAATCGTGGCTTC
GAGGCGTTGACCGGGCGCTACCAGCGTGGCGTGGCCTCCGTGCTGCAGCGAAGCGGCCGG
GTGATGGGCGTGTTCGCCGCGCTGGTGGCGGCGCTGCTGCTGGGCCTTCACTGGCTGCCG
GGCGCGTTCCTGCCGGAAGAGGACCAGGGCTATTTCATGACCTCGATCCAGCTGCCGGCC
GAAGCCACCGCCGAACGCACGCTGGCGGTGGTCGAAGCCTACGAACGGCACGTGGCCTCG
CGCCCGGGCATCGGCTCCAACCAGTCGATCCTCGGTTACAGCTTCTCCGGTTCCGGCCCG
AGCGCGGCGCTGACCTACACCATGCTGAAGGACTGGGGTGAGCGTGCTGGCGCCACCGCG
GCCGGCGAGGTGGAGGCCGCGCAGCAGGCGATGGCCACGGTTGCCGAGGGTGAGGTGATG
AGCGTGATGCCGCCGGCGATCGACAGCCTGGGCCGTTCGTCCGGGTTCTCGCTGGCCCTG
CAGGCGCGTACCGGGCAGAGCCAGGCCGAGCTGCGCGCGGCCCTGCAGCAGCTGCTGAAG
CTGGCCGAGGCCAGTCCGCTGCTGTCGGAGGTGCATGCCGATGGCCTGCCGGCAGGTATC
AGCGTGCGGCTGGACATTGATCGCGCCAAGGCCGAGGCGATGGGCGTGGGCTTCGAGCAC
ATCAGCAGCACGCTGTCAGCGGCGATGGGCTCGCAGTACGTCAATGATTTCCTCAACAAG
GGCCGGTTGCAGCAGGTGATCCTGCAGGCCGACGCGCCGCATCGCATGGAACTGGAGGAC
GTGCTGAATCTGTACGTGCGCAACAGCGAGGGCGGCATGGTGGCGTTGTCGGAACTGGTG
ACCCCGCACTGGACCGAGGCGCCGCTGCAGCTGCAGCGCTACCTGGGCTTCCCGGCGTTG
AATCTGTCCGGCGCACCGGCCTCCGGCGTGTCGACCGGCCAGGCCATGGCGGAGATGGAG
CGGTTGGCCGGGAAGCTGCCGTCCGGTTTTGCCCTGCAGTGGACCAGCCAGTCGCTGCAG
GAGCGTGAATCGGGGGCGCAGGCGCCGTGGCTGCTGTTGTTGTCGATGCTGGTGGTGTTC
CTGGTGCTGGCGGCGCTGTACGAGAGCTGGTCGATTCCGCTGGCGGTGATGCTGGTGGTG
CCACTCGGCCTGCTCGGTGCGGTCGCCGCGGTGCTGTTGCGTGGCATGCCCAACGATGTG
TTCTTCAAGGTCGGCATGATCACCGTGATCGGGCTGTCTGCGAAGAACGCGATCCTCATT
GTCGAGTTCGCGCGGCAGCTGCAGCAGCAGGGGCGCGGCCTGGTCGAGGCGGCATTGGAG
GCAGCCAGGCTGCGCCTGCGCCCGATCGTGATGACCTCGCTGGCATTCGCGCTGGGCGTG
GTGCCGCTGATGCTGGCGCAGGGCGCGTCGAAGGAAACCCAGCAGGCGATTGGAACCGGT
GTGTTCGGCGGCATGGTCAGTGCGACCGTGCTGGCGGTGTTCTTCGTGCCGGTCTTCTAT
GTAGTGGTGCAGGGCGCGCGGCAGTGGATCGCGCAGCGCCTGCGCAGGCGCCGGCCGATG
CCGGGAGGAACCGTGGATGGAACGGAACATCGTTGAAGACCTGCATGAGCAGCAGTTGAT
GGCGCTGGAGCAGCGCCTGTGCGCTGCGCTGCTGGAAAATGACCACGATGCGTTGAACGC
GCTGGTATCGCCGGCCTTGTTCATGATGGAAGGCCACGGCGGCCGCATGCTCGATCTGCC
ATGGCTGGGCGATTGGCTGGCCGGCAGCCTGCAGGTGCGAAGCCTGCAGCTGCACGCGGT
GGAGGCGCTGCTGTGTGGCCGCCTGGCGTTGCTGTCCAGCGACGTGCGGTTGTCCGTGTC
GCGGCAGGGCCGGGAGCGTGAAGTGAAGCTGCGCCTGCTGCGGGTCTGGGCCTGCAGTTC
CGCCGGCAGCGGTGCGCAGCTGTTGTCGATGGCGGTACTGGCCGCGTGAGTACGGTCAGG
CCGCTTTCAGGCCGCGCTCACCGGCAGGTGGTAGGGTCGAAGGTCTCTGTAGTGTCGACA
AGGAGTCGAGCCATGCGTGTAGTTCCCAGTCTGTTGGCAGCCTCGCTCGGGTTGGTGCTG
GCCGCGTGCCAGCCGGCCCAGGCACCCGCTGCGGGCGGCACCGATGCCGCGCCGCCGGCG
GCGCCCGAACCGGCTGCCAGCACCAGCGCCGGTACCGGCAGCGAGACCACGTACCAGTGT
GGTGATCTGGGCGTGCGCGCGACCTTCAATGGCGAGGATGCGGCCACGGTGGTGATCGGC
GAACGTACCTTCGCCATGACCTCCGAACGTGCGGCGTCGGGTGCCAGGTACGGTGATGGC
CAGGGCAACAGCTTCTGGACCAAGGGCAGCGATGACGGCCTGTTGAGCCTGAAGGGCGAG
GCGGACCGCGAGTGCCATGCGGTCGAAGCGACCGAAGGCGATGGCAGCGCGGGCACGGCC
GCGTTCCGCGCCACGGGCAACGAGCCGGGCTGGTTGGCGGTCGTCGATGGCGACGCGCCG
GGCCTGCGGGTGGAAGTTGACTATGGCGAGCGTCGCTTCGACGTCGCCACGCCCACCGAA
GGTGCTGACGGTTGGAGTGGCAAGGCGTCCGACGGTACCGACGTCAAGCTCAGCTTCCAG
CGCACCACCTGCCAGGACGACATGAGCGGCGAGGCGTTCGATGCCAAGGTGAACCTGACC
ATCGGCACCCGCCAGTACCACGGCTGCGGCAACTTCGGCGCGAAGCAGCCGTAAGCCTTC
TGTAGAGCCGAGCCCACGCTCGGCTCTACACGATCGGTACATCCGATGCGCTGCCCGCTG
TCTGCGGCGAGCACGCCGCAAGCAGGGACAGGCAGCCGATCAGCGCAAGGCGCTTAGTCG
GCACGGCCAGCGAATTCGCCGGTGGCGGTGTTCACCAGCACGCGTTCGCCGTTGACGATG
TACTCCGGCACCATGATCTCGATGCCGGTGTTGAGCTTGGCCGGCTTCGGGCGCTTGGTG
GCAGTGCCGCCCTTCAGTTCCGGCGGGGTCTCGATCACTTCCAGCACCACCGAGGCCGGC
AGCTGGATCGCCACCGGCTGCTCGTCGATCACCTGCACGTAGATGCCGGTCAGGCCGTCG
GTGATGTAGCCGGCGTCGTCGCCGATCACGTCCGCGTCCAGGGTGTAGGGCGTGTAGTCC
TCGTCATCGAGGAACACGAAGGCATCGCCGTCCTTGTACGAATAGGTGGACTGGCGGCGC
AGCAGTTCGACCTCGACCAGGTTGTCGTCGGCATCGAAGCTGGCGTCGAGCTTGTTGCCG
CCCGGCACGCTGTACATGATGAAGCGGAAGCGGACGTTGCCGCCGCGACCCTGCGGCGAG
CTGCGCTCGATGTCGCGGATCTGGTACACGCCGTTGTTGTACTCGACGACGTTGCCCTTC
TTGATGTCGTTGGCTTTCATGGTGATCTAGGTCGTTGGGGGAGGGCGCCGTCCCGGCGCC
CGGGGGGGAATCACTTCGGAGCGAGGCGGGTAGCGCCGTCCAGGCGGATGGTCTCGCCGT
TGAGGTAGGTGTTGCCGAGGATGAAGCCGACCAGGCTGGCGAAGTCTTCCGGCTTGCCCA
GGCGCGACGGGAACGGGATCGAGGCGGCCAGCGACTGCTGCACGGCTTCGGGCATGCCAT
CGACCATCGGCGTCCAGAACACGCCAGGAGCAATCGTATTGACGCGGATGCCGAAGCGCG
ACAGTTCGCGCGCCATCGGCAGCGTCATCGACACCACGCCGCCCTTGCTGGCGGCATACG
CGGCCTGGCCGATCTGTCCTTCATAGGCAGCGATGCTGGCGGTGTTGATGATCACGCCGC
GCTCGCCGTCTTCGCCGGCGTCGTTGTGCTGCATGCGGTTGGCCGCGGCCTTGGCGACGT
TGAAGCTGCCGACCAGGTTGACCATCACCGTGCCCTGGAAGCCGGCCAGCGGCATCGGGC
CTTCCTTGCCGAGCACGCGACCGGCGCCGAGGATGCCGGCGCAGTTCATCGCCACGTTCA
GGCCGCCGAGGAAATCGTGGGCCTGGTCGATGGCTGCAGCCACGGCCGCCTCATCGCTGA
CGTTGACATTGAAATAGCGGGCCTTGTCGGCACCCAGCCCGGCAACGGCAGCTGCACCCT
TGTCGTCGTTGAGGTCGAACAGAGCCACCTTGCCGCCCTGGGCGACGAGGTGCTGGGCCA
CGGCCAGGCCGAGGCCGGAGACGCCGCCAGTGATCACGGCACGTACGGAAGACAGCTGCA
TTGAACGGTCCTGCAGGTTCGAGAACCGCCGATTCTAACGGAAGCGGCGACCGTCGCCGT
TGTGCGCTGCGCCGCCCGAGCGGGAGCGGCGCAGCGGGGTGCTCAGCCGGTCGCTGCGAG
CGCCTGGCCGGTGCGGCTGGCGGTGGCGCGGCCGAGCAGGCCGGCCAGCCAGCGGCCGGT
CTCGGCCAGTGCCGGCAGGTCCACGCCACTGTCCAGGCCCAGGCCCTGCAGCAGGTAGAC
CACGTCCTCGCTGGCGACGTTGCCGCTGGCCCCCTTCGCGTACGGGCAGCCACCGGCGCC
CGAGACTGCACTGTCGACCACGCGCACGCCTGCTTCCAGGCAGGTGGCGATGTTGGCGAT
GGCCTGGCCGTAGGTGTCGTGGAAGTGCACGGCCAAGGCTCCCATCGGGATCTCGGCAGC
GACCGCCTGCAGCATCGCCCGTGCCTTGCGTGGGGTGCCGACGCCGATGGTGTCGCCCAG
CGAGATTTCGTAACAGCCCATCTGGTGCAGCGCGCGCGCCACCCGCACCACGTCGGCCAG
CGGCACCTCGCCCTGGTAGGGGCAGCCGAGCACGGTGGAGACGTAGCCGCGCACGCGCAC
GCCATCGGCGGCGGCGCGGCGCAGGATCGGCTCGAACCGGGCCAGCGATTCGTCGATGCC
GGCATTGGTGTTGGTGCGGTTGAAGGCCTCGGACGCAGCGGTGAACACCGCCACTTCCTC
CACGCCCACCGCGCGGGCGCGGTCGTAGCCCTGTTCGTTCGGCACCAGTACCGGGTAGTG
GATGCCCGGCCGGCGCTGGATGCCGGCGTAGACCTCGGCGGCATCGGCCAGCTGCGGAAT
CCACTTCGGGCTGACGAAACTGGTCGCCTCGATGCTGCGCAGGCCGGTGGCCGACAGGCG
GTTGATCAGTTCGATCTTGTCGGCGGTGGACACCGACTGCTTTTCGTTCTGAAGGCCGTC
ACGCGGGCCGACCTCGACGATGCGGACGTAGTCGCTCATGCAGCCACCTCGCCGATGGGG
CGATGGCAGACCGCTTCGATGTTGTTGCCGTCCGGGTCGAGCACGAAGGCGGCGTAGTAA
TCCGGGTGGTACCACGGGCGCAGGCCCGGCGCGCCGTTGTCGCGGCCACCGGCGGCGAGG
GCGGCGGCGTGGAAGGCGTCCACCTGCGCGCGGCTGGCGCAGGCGAAGGCCACGTGCACG
CCGTGGCTGGCGGTGCCGCCATTGCCGAGCCAGAAGAACGGCTTGCCGTCGCTGCCGAAG
CCGATGTGGTCGTGGTCGCCGGTCTGTTCGGCGCTCACTTCCATCACCACGCCGATCTGC
AGCGGCGCCAGCGCCTGCAGGAAGAAGGTCTTGCTGCGCGCCAGGTCGGCGCTGGTCAAA
CCAAGATGATCGAGCATGTTCAGGCTTCCGTGACCCAATGGGGGGCGCGCTTGTCGAGGA
AGGCGCCCAGGCCTTCCTGGCCCTCGGCGGACACCCGCAGGCGCGCGATCAGGGCGGCAT
TATCCCGATCCAGCGCGTCGCGGTCATGGCTGTCGCGGACCTGCCGGACCAGCTGCTTGG
CGGTGGACGAGGCGATCGGGCCGGCCTTGTCGAGCAGGGCCAGCTGGCGCTCCAGCGCTT
CGTCCAGGCGCTCGGGCTCGACCAGCTGGTGGACCAGGCCGATGCGCAGTGCGGTATCGG
CGTCGAAGTGCTCGCCGGTGGCGAACCAGCGCCGCGCCTGGCGCGGGCCGATGGCCTCGA
TCACGTAAGGCGAGATCACCGCCGGCAGCAGGCCAAGGCGGCTTTCGGTCAGGCCGAAGC
GGGCCGAGGTGCTGGCGATGGCAATGTCGCAGCAGGCAACCAGGCCGACGCCGCCACCGA
AGGCCGCGCCGTGGACCCGGGCCAGGGTCGGCTTGGGCAACTCGTCCAGGGTGCGCATCA
GCCGTGCCAGTGCCAGCGAGTCCTCGCGGTTGTCGGCCTCGCTGGCCGCCGCCATGCCGC
GCATCCACTGCATGTCGGCACCGGCCGAGAAGGAGGCGCCGTGGCCGGCCACCACCACGG
CCCGGACCGAATCATCGCGGCCGGCGGCTTCCAGCGCGGCGGTCAGCCGGGCGATCAGGC
TGGCGTCAAAGGCGTTGTGCAGCTCCGGCCGGTTCAGCCAGAGGGTGAGGACGGCGCCAC
GGCGCTCGATCTGCAAAGCATCGTTCATGGGATTCCAGGGTCACTCCATACCTGTATGGA
TCATAGCGGGCCATTGGTCATGGGCCATGACGCGACGCGGGAATGTTAGAATCGAGAACC
ATTTACATCCAGCAGAGAACACGCTAGATGACGCTGTCCGAACTGCCGCTGCACACCTCG
GCCGTGGTCGAGTCCGTGCAGGACCTGCATGCCAACGATGCCATTGCCCGGCGCCTGCGC
GAGCTGGGTTTCGTGAACGGCGAGGAAGTGCGCCTGGTGGCCAAGGGCCCGGTGGGCGGC
GAGCCGCTGCTGGTGCAGGTCGGGTTCACCCGGTTCGCGCTGCGGATCAGTGAAGCCAAG
CGGGTCGTGGTCGACGCCGCCAGCCAGGAACGACGTGCATGACCGCAATCGCCGCCACCG
CCCCCCTGCGCATCGCGCTGGTCGGTAACCCCAACAGCGGCAAGACCGCGCTGTTCAACC
AGCTGACCGGCAGCCGGCAGAAGGTCGCCAACTACACCGGCGTCACCGTCGAGCGCAAGG
AGGGCCGCCTGCGCGCGCCGTCCGGCCGTGAATTCGCCGTGCTTGACCTGCCGGGCGCCT
ACAGCCTGCATCCGGCCAGCCTGGACGAGGCGATCACCCGTGACCTGTGCCGGGGCTTCT
ACCCGGGCGAGGCCGCGCCGGACGTGCTGCTGTGCGTGATCGACGCCACCAACCTGCGCC
TGCACCTGCGCTTCGCGCTGGAACTGCGCGAGCTGGGCAAGCCGATGGTGGTGGCCCTGA
ACATGGTCGACGCGGCCCAGCGCCGCGGCATCCAGGTGGATGTGGCCGCGCTGGAACGCG
AGCTGGGCGTGCCGGTGGTGGAGACCGTGGCGGTGCGCAAGCAGGGCGCCAAGGCCCTGG
TCGAGCGCCTGGACGCCATGGTGCCGCACCTGGATGCGCCGGTGCCGGGCCCGGAAGGTG
GCATCGATTACCACGCCAAGGTGCGCGGGATCCTGTCGGTCGCCGTGCGCATGCCGGCAC
GGACCGCGAAGATCGACGACGCGCTGGACCGCTGGCTGCTGCACCCGGTGTTCGGCCTGG
TCAGCCTGGCGGTGGTCATGTTCCTGATCTTCCAGGCGGTGTACGCCTGGGCGACGCCGC
TGATGGACGGCATCGAGGCTGGCTTCGCCTGGCTCGGCACCTTTGTTGGCAGCGTGCTGC
CGGAAGGCCCGCTGGCCAGCCTGCTGACCGACGGCATCATCGCAGGCGTCGGCGGCGTGG
TGGTGTTCCTGCCGCAGATCCTGATCCTGTTCTTCTTCATCCTGGTGCTGGAGGAGTCCG
GCTACCTGCCGCGTGCGGCGTTCCTGCTCGACCGCATGATGGCGGCCGCCGGCCTGTCCG
GCCGCTCGTTCATCCCGCTGCTGTCCAGCTTCGCCTGCGCGGTGCCGGGCATCATGTCCA
CGCGCAGCATCCAGGACCCGCGTGACCGCCTGGCCACGATCCTGGTGGCGCCGCTGATGA
CCTGCTCGGCGCGCCTGCCGGTGTACGCGCTGCTGATCGGTGCGTTCATTCCGCAGAAGA
CGGTGTGGGGCGTGTTCAACCAGCAGGGCCTGGTGCTGTTCGGCCTGTATGCGGCGGGCA
TTCTCAGCGCGCTGGCGATGTCGTGGATCATGAAGAAGTGGCGTCGCGACAAGAGCGAGC
ACCCGCTGATGCTGGAGCTGCCGTCGTACCGCCTGCCGCATGTGCGCGACCTGGCCGTGG
GGCTGTACGAGCGCGGCATGATCTTCCTCAAGCGCGTCGGCGGCATCATCCTGGCGCTGA
CCATCCTGCTGTGGGTGCTGCTGTCGTTCCCGGCGGCACCGGCCGACGCCACGATGCCAG
CCATCGACTACAGCTACGCCGGCCAGATCGGCCATGCGATGGCGGTGTTCTTCGCGCCGC
TGGGCTTCAACTGGCAGATCTGCATCGCGCTGATCCCGGGCCTGGCCGCGCGCGAGGTGG
CGGTGTCGTCGCTGGCCACCGTGTATGCGCTGTCGGCCGCCGATGACGATGCCGCCAGCC
AGGCGCTGACCCCGCTGATCAGCGATGGCTGGTCGCTGGCGACCGCGCTGTCGCTGCTGG
TCTGGTACATCTACGCCCCGATGTGCATCTCGACGCTGGCCACCATCAAGCGCGAGACCA
ATTCGTGGAAGCAGATGGGCTTTGCCGCGTTCTACCTGTTCGCAGCGGCTTATGTGGCCG
CACTGATCACCTACCAGGTGACCAGGGCGCTGGGAGGCGGCTGATGGATACCGGCCTGCT
GATCCAGTACCTGATCATCGCGGTGGCTGTGCTGGTCAGTGCCTGGGTGGTGCTGAAGAA
GCAGTTCCCGGGCACCGTGCGCACGCTGCGCGGTGCGTTGGCGTTGGCCCTGTTGAAGCC
GGGCCGCGCCGCCTGGCTGCAGGCGCTGGGGCGGAAGATCGCGCCGCCGGCAACGGGCGG
TGGTGGTGCCTGTGGCGGTTGCGACAGCTGCGGGCCGACCAAGAAGTAGCGTCGAGCCAT
GCTCGACGGCGGCCGGCCGGTGGGTGCGAACCTTCGGCCGGTGGTGCGGGCCTTCGCCCT
GTGGGTGCGAACCTTGGTTCGCACGCTCTCGGGATTCAGACCTCTCTGCGGATGATCGCC
CGGAAGTTCCCGTCCCGGTTCAATCGCCGCACCGATTCCCTGTTCCCATGGGCTGCCGCG
AAACCTGCCACGTCGGCCAGGGCATCGAGCAGCAGGGCCTTCAACGCGTCGCGGTTACCG
GCCTCCAGCAGATCTTCAAGATCCTGCTGGATGAAGGTCCGGCGCAGGCCCGGCGTTTCT
TCGATCCGCCAGTCGACATGGGGCGTGGGGATGCTGGAGCGGTACCGGAAAGCCGTTTCA
AGATCGTCAGGCGCGAGGGGATACGTGAGCAGTTCCGGAAAGTAGAGTCCAGCATTCACA
TAGAAGCCCCGGCTTTCGCTGGCGCGCTGGTGATTCACGACAAGCAGCGCGGCGTCCAGC
AAGCGGTAGCGGGTCGTCGACGTCCCGGCAAAGCCGGTCTTCCTGGCGCACTTGCTGAAG
ACAGTCGAGGATTTCATGGGCTTTGCCTGGGCCGTAACAAGGGCCCACAGCCTTGAGGCG
CAGTGCCTGACGGTCAATTGGCAAACGCGACACCCGCAACGAGCGCTCCAGGTGGGTGCG
AACGCTCCAGGTGGGTGCGAACCTTGGTTCGCACGCTCTTCCAGCTAGTTGGCCCGTGAG
CCCAGCTCCGCTGCCAACGCCAGCCACCGGTTGCGTTGCTCCGGCGAGCTGCTGCGCACC
GCACCGAGTCGGCTGACCCGCACCGGGCGGATGCCGCAGAATTCCAGAATAGTGGCGCGG
ATCTGGGTGATGCCCGGGTCGCGGTAGATCCAGCGGTAATACCAGGGCGGCGTATCCAGC
GTGGTGATCACCCGTGCGCTGCGACCGGCCAGCAGCCGGTCCCACCAGACTGAATCGCGC
CGGTAGCGGAAGGCGTACCCCGGCAGCAGCACGCGATCGAAGAAGCCCTTCAGCAGCGCC
GGCATCGCGCCCCACCAGGTGGGATAGACCAGCACCAGATGGTCGCAGGCCTCGATCGCA
TCCGCAGTGTCCTGCAGGTCGGCTTCCAGCGGCTGGATCTGGCGGTAGCCATGGCGCAGC
ACCGGATCGAACTCGAGTTCGCCCAGTGCGATCAGGCGCACCCGATGGCCAGCATTCTCG
GCGGCGGTGGCGTAGCGCTGGGCGAGGGCACCGCACAGGCTGTCGCGGTCGGGATGGCCG
AGCAGGATCAGGATGGAACGGGACACGGCAACCTCGGGCAATGGAAAGTGCGCGAGGTTG
GGCTATGCCCTTGGGGCAGAGTCAACCACCAGCGGCGCAGCCGCTGGGTTCCAGGATGCA
GTCACCGCTGCCGGAGTGCAGCCACTGCCGCAGTTCGTCGCTGACCTGCTGCAGGTCGAG
CTCGACCTGCGCCAGCCGTGCCCGCTCGCTGGCGATGCGGCTGCGTTGTTGCTCAAGCAG
GGCCAGCACCGCGGGCCAGTCGAGCCGTCCGTCGCGGCCCTGCAGGCGGGAGATCGCGGC
CAGGGTGATGCCCAGCGCCAACGCCTGGCGGATCAGCTGCACCCAGGCCACATCCTGTTC
GCCGTAGTCGCGATAGCGGTTCAGCCGCGGCACCGGCGGCAGTAGTCCGCGCGCCTCGTA
CAGGCGGATGGCCTTGGCGCTGGCGCCGGTCAGGCGGCTGACCTCGGAAATGCGCATTGG
CTCAGTCCCGCACCAGCCCGCCATCGACCACCAGGTTCTGCCCGGTCACCGCGCGCGACC
AGGGGCTGGCGAAGAACAGCGCGGCATCGGCGAATTCTGCTGGCGTGGTAACGCTGCGCA
GTGGCGTGTTGGCGGCGATGTAGTCGAACACTGCCTCCGGCGTGGCAGCGCTGGCATCGG
TGGTGCGCAGCAGGCCGCCGGACAGCATGTTCACGGTGATGCCATGTGGGCCGAGGTCGC
CGGCCAGCGTGCGCGTGAGGGACAGTAGCGCGGCCTTGGCGGCGGTGTAGTCGTGGTAGG
GCACGACCGGGTTCTGGAACAGGTTGGTGCCGATGTTGATGATGCGGCCGAAGCGGCGGG
CCTGCATGCCGGGCAGGGCGGCCTGCACGGTGTTCAGCGCGCCGCGCACGCTGCCCTCGA
ACTGCGCCTGGAACGCCGACCAGCCGATATCGGCGGCGCCGTCGCGGGCATCACCATTGA
ACGAGAACGCGGCGAGCGCGTTGTTGACCACGGTGGTGACGCCCTGGCCGAAGTGGGCCA
GGGCGTGCTGCAGCATTGCATCGACCTGGCTGCGGTCGGTGACGTCGGCCGGCAGCGCGA
TCGCCTGTCCGCCCAGCTCGGCGGCCAGCGCCCGTGCGGGGCCTTCGCTGCGGTGGTAGT
TGACGATGACGCGCGCACCCTGCGCCGCGAACGCGCGGGCGATGTGCTGGCCAAGGCCGC
GGCCGGCGCCGGTGACCAGCACCAGCTGTTCGCTGATCTGCATGAAGGGGCTGCCATCCA
TTGCATGAAAGGGCATGCAGCGTAGCAGTGATGGCGCTTGCCGGAGCAGGCGTGCTGCCG
CTAGCCTGCAGGCATGAACCAGACTCCCCTGCGATTGCTCATTCACGGCGCCTCCGGGCG
CATGGGCCAGGCCCTGCTGCGGCTGGCCGCCGAACATCCCGAAACCCTGCAGATCGTGGC
CGCAGTGACCGGCCGTGCGCCGGCACAGCGCGTGGTCGACGGCGTGCCGTTCTTCGGCGC
CAGTGAGCTGCCCGGCGCGCCGGTGTTCGATGTGGCGATCGACTTCAGCCTGCCGGAGGG
TTTCGACCCGATGCTGGCGTTGTGCGTGGAACGCCGCGCGGGGCTGGTGTCGGGCACCAC
CGGTATCTCCAGCACGCAGCGGCAAGCGTTGGAGGCCGCGGCGGCGAAGATCCCGCTGGT
GTGGGCCTCGAACTTCAGCCTGGGCGTGGCGGTACTGGACGAACTGGTGGAGCGCGCGGC
GCAGGCGCTGGCCGGCTGGGACTGCGACATCGTCGAATCGCACCACACCCAGAAGAAGGA
TGCGCCATCGGGCACCGCGCTGACCCTGGGCGCGGCCGCGCAGCGGGGCGGGGCGGAGCC
GCACTACGCCAGCCTGCGTGCCGGTGACATCGTGGGCGAGCACATGGTGCAGTTCACCGG
TCTGGGCGAGCGCATCGAGCTGGTGCATCGGGCCACCAACCGCGACATCTTTGCCCGCGG
CGCCCTGTTCGCCGCCCGCCAGCTGCAGGGGCGGGCGCCGGGCAGCTACCGGGTGCGGGA
CCTGCTGCAGTAGGGCGGGCTGATTCCTGGGGTCGGATCCCTTTCCTGCGGAAAGGGCTC
TGACCCCATCCGAGGGCGCCTGGGGTCAGAGCCTTTCCCATTCGGGAAATGGATCCGACC
CCGCCTCCGGCCCGCATACGCCATCGGATTGAAATGAATGCGCAATCGCCTGTTCATGAA
GCGCGATAACCGCTGGCGCGAGCGCCCCGGCAGCGCTACAATTCGCACTCGCCGAATCAC
GAAAGCCGGACCGGTCCCAGACCGTACGTCCGCGCTTTTTTGCAACCGGATTTCCGTGAA
GCGCAGGCGTGACTTCGGCAGCCCCCTCGGTAGCCAAAGTGAGATTCCCGTGACCCAAGC
CGCAATCCTCGTCCTCGAAGACGGCACCGTATTCGAGGGCGAATCCGTAGGCGCGCCCGG
CCTGTCCGTCGGTGAGGTGGTGTTCAACACCGCCATGACCGGCTACCAGGAAGTGCTGAC
CGACCCGTCCTACGCCCGGCAGATGGTCACGCTGACCTATCCGCATATCGGTAACACCGG
CATGACCGACCAGGACAACGAAGCGTCCAAGGTGTGGTCGGCCGGCCTGATCGTGCGCGA
CGTTCCGCGCCGCCCCAGCAACTGGCGCAGCCAGGTGTCGCTGCAGGACTGGCTGATCCA
GCGTGGCGTGGTCGCCATCGCCGGCATCGACACCCGCAAGCTGACCCGCATCCTGCGCGA
GAAGGGCGCGCAGAACGGTGCGCTGATGGCCGGCGACATCGACGTGGAAAAGGCACTGGA
AGCCGCCCGCAAGTTCCCGGGGCTGAAGGGCATGGATCTGGCCAAGGTCGTCACTACCGA
GAAGACCTACACCTGGACCGAGGGCCAGCTGGACCTGGATGCCAACGCTTTCGTCAGCGT
GCCGGCCCGGTTCAAGGTCGTGGCCTACGACTTCGGCGTGAAGACCAACATCCTGCGCAT
GCTGGCCGAGCGTGGCTGCGAAGTGACCGTGGTACCGGCGCAGACCCCGGCCGCCGAAGT
GCTGGCCCTGAAGCCGGACGGCGTGTTCCTGTCCAACGGCCCGGGTGACCCGGAGCCGTG
TGACTACGCCATCGAAGCGATCAAGACCTTCATCGATGTGAAGATCCCGACCTTCGGCAT
CTGCCTGGGCCACCAGCTGCTGGGCCTGGCCTCGGGCGCGCAGACCATGAAGATGGGCCA
TGGCCACCACGGTGCCAATCACCCGGTGCAGGACCTGGACAGCGGCCGGGTGATGATCAC
CTCGCAGAACCACGGCTTCGCGATCGATGAAGCGACCCTGCCGCCGACCCTGCGCGTGAC
CCACCGTTCGCTGTTCGACGGCACCAACCAGGGTGTCGCCCGCACCGACGTGCCGGCGTT
CTCGTTCCAGGGCCACCCGGAAGCGTCGCCGGGCCCGACCGATGTCGGTCCGCTGTTCGA
CCGCTTCGTGGTGCTGATGGAGCAGGCCAAGGCGTGATCAGTACGCCGCCGGCCCCCCGG
TGGCGTCGCGATGGACCGTAAACCCCGCATCGCTGCTGCCCCCGGCGCGGCGCTGCGGAT
CAAGATTCCTGATCGACAGCGTGCGATCACTCCCCCTTGTCACGCTGTACTGACTTAGAG
AAGAAAATGCCCAAGCGCACTGACCTCAAGACCATCCTCATCATCGGTGCTGGCCCGATC
GTCATCGGCCAGGCCTGCGAGTTCGACTACTCCGGCGCCCAGGCCTGCAAGGCCCTGCGT
GACGAGGGTTACCGCGTGGTGCTGGTCAACAGCAACCCGGCCACGATCATGACCGACCCG
GAGATGGCCGACGCCGTCTACATCGAGCCGATCAACTGGCAGACGGTCGAGAAGATCATC
GCCAAGGAAAAGCCCGATGCGCTGCTGCCGACCATGGGTGGCCAGACCGCGCTGAACTGC
GCGCTGGACCTGGCCGACAACGGCGTGCTGGAGAAGTACAACGTCGAACTGATCGGCGCC
AAGCGCGAAGCGATCCGCATGGCCGAAGACCGCGAGCTGTTCCGCGTGGCCATGGGTGAG
ATCGGCCTGGAATGCCCGACCGCCGCCGTCGCCCACACCCTGGACGAAGCGCTGGAGATC
CAGACCCGCGTCGGCTACCCGACCATCATCCGCCCCAGCTTCACCCTGGGCGGCAGCGGT
GGCGGCATCGCCTACAACCGCGAAGAGCTGGTCGAGATCGTCAGCCGCGGCCTGGAACTG
TCGCCGACCACCGAGGTGCTGGTGGAAGAGTCGGTGCTGGGCTGGAAGGAATTCGAGATG
GAAGTGGTCCGCGATACCGCTGACAACTGCATCATCGTCTGCTCGATCGAAAACCTTGAC
CCGATGGGCGTGCACACCGGTGACTCGATCACCGTGGCGCCGGCGCAGACCCTCACCGAC
AAGGAATACCAGCGCCTGCGCGATGCCTCCATCGCCGTGCTGCGCAAGATCGGCGTCGAT
ACCGGTGGCTCGAACGTGCAGTTCGGCATCAACCCGAAGACCGGCCGCGTGGTCGTCATC
GAGATGAACCCGCGCGTGTCGCGTTCCTCGGCGCTGGCCTCCAAGGCCACCGGCTTCCCG
ATCGCCAAGGTCGCCGCCAAGCTGGCCGTGGGTTACACCCTGGACGAACTGAAGAACGAG
ATCACCGGCGGCCTGACCCCGGCCTCGTTCGAGCCGTCCATCGATTACGTCGTCACCAAG
ATCCCGCGCTTCGCCTTCGAGAAGTTCCCGGCCGCCGACGCCCGCCTGACCACCCAGATG
AAGTCGGTGGGCGAGGTGATGGCGATGGGCCGTACCTTCCAGGAGTCGGTGCAGAAGGCC
CTGCGTGGCCTGGAAACCGGCAAGGTCGGCTTCGACCCGACCGGCCTGGACCTGGCCAAC
GAAGACGACCTGCAGACCCTGCGTCGCGAGTTGAAGGCGCCGGGCCCGGAGCGCCTGTTC
TTCGTCGCCGACGCGTTCCGCGCCGGCATGAGCGTGGAAGAGATCTACGCACTGTCGTTC
ATCGACCACTGGTTCCTGGACCAGATCGAGGAAATCATCGCTGCAGAAGGCGAAGTCGCG
GCCGGTGGCATCGACGCGCTGGATGCCGCACGCCTGCGCAAGCTGAAGCGTGCTGGCTTC
TCCGATGCGCGCCTGGCGCAGCTGACCGGCACCAATGAAGCCGCCATCCGCGCGCTGCGT
CGTGCGCACAAGGTGCGCCCGGTCTACAAGCGCGTGGACTCCTGCGCCGGTGAATTCTCC
ACCGGCACCGCCTACCTGTACTCGACCTACGAGGACGAGTGCGAGGCCGCGCCGAGCAAC
CGCGACAAGATCATGATCCTGGGCGGTGGCCCGAACCGCATCGGCCAGGGCATCGAGTTC
GACTACTGCTGCGTGCACGCGGCACTGGCGCTGCGCGAGGATGGCTATGAAACCATCATG
GTCAACTGCAACCCGGAAACCGTGTCGACCGACTACGACACCTCCGACCGCCTGTACTTC
GAACCGCTGACCCTGGAAGACGTGCTGGAGATCGTCGAACTGGAACAGCCGAAGGGCGTG
ATCGTGCAGTACGGCGGCCAGACCCCGCTGAAGCTGGCGCGCGCGCTGGAAGCCAATGGC
GTGCCGGTGATCGGCACCAGCCCGGACTCGATCGACCTGGCCGAAGACCGCGAGCGCTTC
CAGCAGCTGGTCGACACGCTGGGCCTGAAGCAGCCGCCGAACCGCATCGCCCGCAACGAC
CAGGAAGCCCTGCTGCTGGCCCGCGAGATCGGCTACCCGCTGGTGGTGCGCCCGAGCTAC
GTGCTGGGCGGCCGTGCGATGGAAATCGTCTACGGCGAAGCCGACCTGGCCCGCTACGTG
CGCGACGCGGTGAAGGTGTCCAACGATTCGCCGGTGCTGCTGGACCGCTTCCTCGACAAC
GCCGTGGAGTGCGACGTCGACATCATTGCCGATGCCCAGGGCAACGTCCTGATCGGTGGC
GTGATGGAGCACATCGAAGAAGCCGGCGTGCACTCGGGCGATTCCTCGTGCTCGCTGCCG
CCGTACTCGCTGTCGGCTGAAACCCAGGCCGAGCTGCGCCGCCAGGTGGTGGAGCTGGCC
AAGGCCCTGAACGTGGTCGGCCTGATGAACACCCAGTTCGCGATCCAGACCAGCGACGAG
GGTGCCGACACCATCTACCTGCTGGAAGTGAACCCGCGTGCCTCGCGCACCGTGCCGTTC
GTGTCCAAGGCCACCGGCATGCCGCTGGCCAAGATCGCCGCCCGCTGCATGGCCGGCAAG
ACGCTGGCCGAGCAGGGCGCGACCAAGGAAATCGTGCCGGACTACTACTCGGTGAAGGAA
GCGATCTTCCCGTTCGCCAAGTTCCAGGGCGTCGACCCGATCCTCGGGCCGGAGATGCGC
TCCACCGGTGAGGTGATGGGCGTGGGCCGCACCTTCAACGCCGCCTTCGCGCGGGCGCAG
GAAGCCGGCGGCATCAAGGCCCCGCCGGTTGGCAAGGCCTTCGTCTCGGTGCGTGATCCG
GACAAGAAGCGCGTGCTGCCGGTGGCCAAGGCGCTGCTGGCGCGTGGCTACAGCCTGGTC
GCCACCCGTGGCACCGCCGCCTGGCTGCAGCAGCACGGCATGGACTGCGAGATCATCAAC
AAGGTGGTCGAAGGCCGTCCGCACATCGTCGACTCGATCAAGAACGGCGAGATCGTCTAC
ATCGTCAACACGACCGAAGGTCGTTCGGCGATCAACGACTCGTTCTCGATCCGTCGCGAG
GCGCTGCAGCATCGCGTCACCTACTCGACCACCATTGCCGGCGCCAAGGCGCTGGTGGAT
TCACTGGAATTCCGCGGCACCGGTCCCGTCTGGTCGCTGCAGGAGCTGCACAAGGAGTTG
AATGCATGAGAGCCCCCATCACCATGAAGGGCGCGCAGAAGCTGCGCGACGAACTGGATC
ACCTGAAGTCGGTCAAGCGCCCGAAGGTGATCGCCGCCATCGCCGAAGCGCGTGAGCATG
GCGACCTGAAGGAGAACGCCGAGTACCACGCCGCGCGCGAGGAACAGGGCTTCATCGAAG
GCCGCATCAAGCAGCTGGAAGGCGAGCTGTCGCACGCCGAGATCATCGACGTGAGCAAGC
TCAACGCCGGCTCCAAGGTGGTGTTCGGCGCCAGCGTGACGCTGGCCGACGTGGAAACCG
ACGAAGAGAAGAAGTACCAGATCGTCGGTGACCTGGAAGCGGACATCAAGCTGGGCCTGA
TCGCGATTTCCTCGCCGGTGGCGCGCGCGATGATCGGCAAGCTGGAAGGCGATTCGATCG
TGATCGACGCCCCGGCCGGCCAGCGCGAGTACGAGATCGTCAGCGTCAGCTACGTGGACT
GACACGGTGGCAACGGCGACCCTGCTGTTGCCGGCCCGCAGCCGCTTTGCCGCGGCTGCG
TTGCCGGACGATGTGGCACGTGCGCTCGGCCGTGCCACGACCGTGCAGGTCGCGCCGGGC
GAACGCGCGCAGCTGACGCGCCATTTTGCGGTTGCCGCGCCGCACTGGCCGGTGGCCGCG
TTGACCCGCCAGCGCGACGTCGGCGATGCCGCCGGCGCCAGCTGGCTGCGTGCCGATCCG
GCCTGCATGGTGCCGGACATGCATGGCGCGCGGATGATGGCCTACGGCGAAACGCTGCGG
CCGACGCTGGCCGACAGCCTGGCCCTGCTGCCGGTGCTGCAGCCCTTGTTTGCCGATGCC
GGGTTCGTGCTTGACGCACCGGACCCGTCGCGCTGGTACCTGCGGCTTCCAATCGACCTG
GTGCTGCCGGACTTCAATAGTCCGGACGAGGTGCTGGGCGATGACCTGTTCTCGCATCTG
CCGGAGGGCGAGGGCGGCCGTCGCTGGCGGGCGCTGATGACCGAAGCGCAGGTACTGCTG
CACAACCATTCCTGGAACCAGCAGCGCGCCGCTCAGGGACAACAGCCGATCAATTCGCTG
TGGTTCTGGGGCGGTGGCGTGATGCCGGTGTCGGTCAGCACGCCGCACGCACAGGTGCGC
AGCCGCGATGCCCTGCTGCAGGGCCTGGCCCTGGCGGCTGGCGTAGCCGTCGATGGCGAA
CAGGCGGTGGATGCACTGGTCGACCTGCGCCAGCTGCGTTCGCTGCAGCAGCTCGGCAAT
GATGCAATCCGGCCGCTGCTGGCCGCGCTGAAGCGTGGCGAGCTGCAGCGGCTGGTGCTG
GATTTCGAGGACGGCCTGCAGTTCCAGCTGGACCGCGGCCAGCGCTGGCAGTTCTGGAAG
AAGCCGCGGCAGCTTCACGATTGATCGGGGTCGACCGATCGGGGTCGGATCCGTTTTCCA
TCGGAAAACGGCTCTGACCCCCAGGGTTTGTCGGGGTTGCCGACCAGCGGCCGGCACTAC
CGCAGGTAGCGGCGCCTCAACGGACCTCGCTGACCACCGTCGGCAGTGTCCAGTGCCCGC
CGAGCATATTGCGACACTGGCCCGTCGTGAAATCGCTGCTCTTCACGAAGCGCTCCCCGT
CCCACACCCAGTCATTGGCGGAGATGCAATCGCCGACACCGCGGCCTCGGGAGCGGCCTC
GCAGCGTAGCGTCATCGCGGTCAAAATCTTCGGCCAGGTTGGTGACAAAGGTCGCTTGGT
AAGGCGATCTGTCTCGCACCACCCAGTAGGCGTTGCTCATGTTGTAGGCACCCACGAAGC
AACTGGTGCTTGCCAGTACATGCTGGGCGTCCAGTCGCTGGATCTCGATCTCATCTGCCC
CGCCATCGCTCAGGCGGCCGCACTCATCCGGCTTCGGCAGGCTGGCGATCAGCGCCTTGC
GCAGGCCCGGTGCCTTGGCCAGCGCCGCGTCCGAGGCGCGCGGTGCCATCAGCGTGCCGC
GCACGATCACTGGCACCGGCAACGCCGCAGGCACGCTCGCTTCGGGCTTGTCGCCACGCC
GCACCAGCGCACCGGGCGTGCCCAGCCGGCCCTGGGCCTCGTCCATCTTCAGCAGTACGG
CCGCTGCGCCGCTGTCGGAGATCGGCCACGCCTTGCCCTTGCCGTCGATGATCTCGATGC
GTGCCTGGCGCGGCAGTGCGGCGACCAGTGCATCGGTCTGTGCCTGCTGCAACAACACGT
TGTCCCCGTCGCCGGTGTCGTGCACCGGGCCCAGGTCCTTGCCGTTCAGGCGCAGGCGCA
GCGCCCCGGTCGGCGTCGGGCTTTCGCCATCCTCGCCATTGCGCAGCCGCGCGAGCACCT
TCGTACCCGGGCCGCCCGCGCGTTCCAGCATCAGGCTGAGCAGATTGCCGGGTTCTTCCG
GGCTGTAGCCGGCGGCGCGGCAGGTGCGGGTGTTGTCACAGGCCAGCGACCAGTCGTTGT
GCTGGAACTGCACGCCGGCCTTCGGTTCGGGCGTGGCGGCGTGGGCGGCCGGGGCCAGGG
CGAGGCCCAGCAGCGCGGGAAGCAGCGTGCGATGCATGCGTTGAAGTCCATTTCAGGGCC
GACAAGCATGGAAGATATGCTGGCAGATTCCAAATGCTCGCGATCAGGGGGGGGGAGCCT
CCTGCGGGCAGAGAGATCCGACCCCGCGCTATCATGGGGATGTCTTCCGCAACCCGGCGA
TGCCGATGTCCCTTGCCGCCGATGCTGTGCAGCCATTCCCTGATACGCCGACGATCCGCC
GCCGCGATGCGGTCGCGCCCGGCAGCTGGCCGGAGGGCACGCTGCCGCTGCTGGCGCGTC
TCTATGCCAACCGGGGCGCCGGTACACCGGAGTTGGCGCAGCCGAGACTGGGCCATCTGC
ACGCCCCCGAGCTGCTGACCGGCATCGATGATGCGGTGGGTCTGCTGATCGAGGCCATCG
CCAATGACAAGCGCATCCTGGTGGTCGGCGATTTCGATTGCGATGGCGCCACCGCCTGTG
CGGTCGGCGTGCGTGGCCTGCGCATGCTCGGCGCGCAGCATGTCTTCCACGCGGTGCCGA
ACCGAATGGTGCACGGCTACGGCCTGTCACCCTCACTGGTGGAGGAGCTGGCCGAGCTGC
AGCCGGACCTGCTGGTCACGGTCGACCACGGCATCGCCTGCCATGCGGGCGTGATCGCGG
CCAAGGCGCGGGGCTGGCAGGTGCTGGTCACCGACCATCACCTACCCGGGCCGCAGCTGC
CGCCGGCCGATGTCATCGTCGATCCCAATCTCGACGGTGATGCCTTCCCCAGCAAGTCGC
TGGCCGGCGTCGGCGTGATCTTCTACGTGCTGATGGCGCTGCGCCGGCACATGCGCGAGG
CCGGCGTCTTCGCCGATGGCAAGGGGCCGGACCTGACCACGCTGCTGGACCTGGTGGCGG
TCGGCACCGTCGCCGACCTGGTGGCGCTGGATCCGAACAACCGGGCACTGGTCAGCGCGG
GCCTGCGGCGTCTGCGCGCGGGGCAGGGCTGTGTCGGCCTGCGTGCGCTGATCGAAGCCA
GCGGCCGTGATGCCGCGCGGCTCACAGCCACCGACATCGGCTTCGCGCTCGGCCCGCGCC
TGAATGCCGCGGGCCGGCTGGAAGACATGGCGCTGGGCATCGCGCTGCTGCTGACCGAAG
ACCCGCGCCAGGCGCGCGAGATCGCGCAGACGCTGGAGCAGATCAATTCGGAACGGCGCG
CCGTGCAGCAGTCGATGACCGATGACGCCGAGCAGGCGTTGACCCGGGTAGTGCTGGACA
TGGCCGGTCAGCGACCGGTGGCGGCCTGCCTGTTCGATGCCGACTGGCATCCGGGCGTGG
TCGGCCTGGTCGCGTCGAAGATGAAGGACCGCCTGCATCGACCGGTGATCGCCTTCGCGC
CGGCCGAACCTGGCGCCGACACCCTGCGAGGCTCGGCGCGCTCCATTCCCGGCCTGCACA
TCCGTGACGCCCTGGCGCTGGTCGATGCGCGCCATCCGGGCCTGATCGAACGCTTCGGCG
GCCACGCCATGGCGGCCGGGCTCAGCCTGCGGCGTGACCACGTCGATGACTTCAAGGCCG
CCTTCGTCGCCGTGGTGCTGGAAATGCTCGATCCGGCGGCACTGCAGCAGCAGGTCCTCA
GCGACGGTGAGCTGGCCGCCAACGAACTCGATCATCGCCATGCCGATGCGCTGCGTCTGG
CAGGCCCATGGGGCCAGGGCTTCCCCGAGCCGCTGTTCGACGGCCACTTCGAAGTGGCCA
ACTGGCGCGTGCTGAAGGAGCGTCACCTGAAGCTGGAGCTGCGCCTGCCGGGCGTGCCCG
GCACCATCAACGCGATCCACTTCGGCGGCTGGCACGGCAACGCGCCCGGTCGCCATGTGC
ATCTCGCCTATCGCCTCGCCTGCGACGACTATCGCGGCGGCAGCGCCATCCAGCTGATCG
TGGAGCACTGCCTGCCCGCATAGAAAAAGGGGACGGAGGGGATTAAGTCGCTTGTGCCTT
GTTTGCCACTTGCGACTTAATCCCCTCCGTCCCCTTTTTGGGGGCGCCAACCCCATTACG
GTTGCTGGTGCGTTCAAAGGTTCACGATCCCACTGGAGTCCGCTCATGGTCTTCGTCCGT
TGCTGCACTGTGTTGTTGCTGGCCCTCGCGGCCTGGCCCGCTGGCGCGCAGTCGCCGCCG
ATCTCCCGGCCGCAGGCCAGCATGCCTTTGCTGATTGCCCCGGCCGCCGAGCAGGCGGTG
CAGCTGCGACACGCCCGCATCGAAGGCGAAGTCCAGGCCGGCATCGCCCAGACCCGGATC
ACACTGGAATTCCACAACCCGAACCGGCGCGTGCTGGAGGGCGAGCTGCAGTTCCCGCTG
GCCGACGGTCAGCAGGTCAGCGGCTTCGCGCTGGATATCAACGGCGAGATGCGTGACGCG
GTGCCGGTGCCCAAGGATCGCGGCCGCCAGGTGTTCGAGGAGATCGCCCGTCGCGGGGTC
GACCCGGGCCTGCTGGAACAGACCGCCGGCAACCAGTTCCGGTTGCGCATCTACCCGCTG
CCGGCCGGCGGTAGCCGGCGCGTGGAGCTGGTGATTCGCGAGCCGTTGGCCTTCGCCGGA
CAAGGCTGGCAGTGGACGCTGCCGCTGCAGTTCGCCGCCGGCGCGGCCTCGGTTGAACTG
AAACTGCAGACACCCGGCGCGACCACTGCAGGTACGGCACCCTTCCGCATCAGCGCGGGC
CAACTGCTGTGGCAGGGCAAGGGCGCGCAGTTGCCGCAGCAGCTGCAGTCGAACCTGCCG
GCAGCACGTCAGGCGCAGGTCCAGGTGGCGCCCTGGCAGGATGGGCACTACCTGCTGGCA
CAACTGCCGGTGGCGGCCAGCAGTAAGCCGCGCACGCTGCCCAGCGAGATCGGCCTGCTG
TGGGACGGCTCCGGATCGGCGGGACAGCGCGATCGCTCACGGGAGTTCGCCCTGCTGGAT
CGCTACTTCGCTGCGCTGGGTGACGGCACCGTGGCCTTGACCGTGCTGCGGGATCGCGCC
GAGCCGGTAAGGCGCTTCCGCATCCGCGCCGGTAACTGGAGTGAGCTGCGTGCGGCACTG
CAGGCCGTACGCCCGGACGGTGCCAGCGCGCTGGCGCAGTGGCAGCCGCAATCGAGCGTG
AAGGAATACCTGCTGTTCAGCGATGGCCTGCTGACCTATGGGCCGGAACAGCTGCCGGCG
ATGGCGCCGGACCAACGCCTGTTTGCGGTCAGCAGCGCCGGCGCGCGCACCGATGCCGTG
CGACTGCGTGGATGGAGCGAAGCGCATGGCGGTCGCTTCGTAGCGCTGGGGAAGGATGTC
GAATTGGCCGCCCGTGAGCTGCTGTCGTCGCCGCTGGATGTGCAGGTCGATGCAGGGCGC
GGCGTGCAGGACGTGGTGATCGATCGTCGCAGTGAAGCCCAGGGCTGGTTGTGGCTGCAT
GCACGACTGGCGGCCGACGGCGTGCCGATGCGGGTGCGCGTGGGTGGCGGCGAATGGCAG
GCGCTGCCCGCCACGCAGAAGAGCAAAGACGGTGAACTGCTGGCAGGCTTGTGGGCGCAG
GCGCGCCTGCAGCAGCTGGCCGCCGACCGCCGTGGCAACCGTGAGGCGATGCAGCGCCTG
TCACAACAGTTCGGCCTGGTCGGGCCGGATACCTCGCTGATCGTGCTGGAGACGCTGGAG
GACTACCTGCGCTATGCGATCCGCCCTTCGGGCACGTTGCGCGCCGAGTACGACGCCAGG
TTTGCAGTGCAGGTAAGTGATCGCGCCGCAGCCGATCGCCAGCGCCTGGATGAAGTGGCC
GCTCGCTGGAAGGAGCGCCAGCAGTGGTGGAACCGCAGCTGGCCGAAGGGTGTGCCGCCG
CAGCCGAAGGGCGGGGCACTCGAAGTGGCCTCCGCGGACTACGCGATGGAATCAGCACCG
GTGGCGATGCTCGCCGCGCCGGCGCCGGCGGCACCACCCGCCCCGGCACCGATGGCCGCC
GCCGCCGAGCAGCGCATGGAAGCCAGCAGCGCGCGTGCGCGTCGCTCAGCGCCTGCATCG
AACAATGCCCTGGATTCAATCACGGTCACTGGTGGCCGTGTCGCTGCGCCCGCTGCTGCC
AACGACGGCCAACTCGGCATCCAGCTGGCGGCCTGGCAGCCGGACTCGGCCATCGCCCGG
CGCCTGCGCGAGGGCCCGCCGTCGCAACTCTACGACCGCTATCTGGCCGAGCGCGATGCC
CACGCCGACAGCAGCGCGTTCTTCCTCGATGTGGCCGACCTGCTGCTGGAGCAGGGCCAG
CGCGAACTGGCACTGCGGGTACTGTCGAACCTGGCCGAGATGGATCTGGACAACCGGCAT
CTGCTGCGCGTGCTCGGCTACCGGCTGATGCAGGCTGATGCCCCGGCACTGGCGGTGCCG
GTGTTCGAGCAGGTGCTGGCGATGGGCCAGGAAGAACCGCAGAGCTTCCGCGACCTGGGC
CTGGCGCTGGCAGCGGCCGGCAAGCCGCAGCAGGCGCTGGCGCCGCTGTACCAGGTGGTG
GTGCGGCCGTGGGACAGCCGCTTCGATGGCATCGCCCTGATCGCATTGGATGAGCTGACC
AACCTGGTGGCGCGCAGCACGCCACGGCTGGATACCTCGGCCATCGACCCGCGCCTGCTG
CAGGCAATGCCGCTGGACCTGCGCGTGGTGCTGTCCTGGGATGCCGACAACAGCGACATG
GACCTGTGGGTGACCGACCCGAACGGCGAGCGTGCCTACTACGGCAACCGCCAGACCTAC
CAGGGCGGGCGGATGTCGCAGGACTTCACCGGCGGCTATGGCCCCGAGCAGTTCTCGCTG
CGCAACGCCAAGCCGGGCAAGTACAAGGTCGAGGCGAACTATTTCGGCAGTCGCCAGCAG
CTGGTGACCGGTGCGACGACGCTGATGCTGCGCCTGACCACCCATTGGGGCACGGCCAAG
CAGAAGGACCAGATGGTGACGATGCGGCTGAAGGATCGCGCCGAAACCGTGCTGGTGGGC
GAGTTCGAGGTGCGTTGATCGCTCGGGCACCCGTGTAGAGTCGAGCTGGCTCGACTGCCT
CAATGTAGAGCCGAGCCTGCGCTCGGCTCATGGCAGAAGCAGCCGAGCGTGGGCTCGGCT
CTACACTACTGCGGTGCGCGCCATTGGCGCCGCCGGCGGATTCGCACGCAGGCCGAACAG
GGGCCGCAGCCAACGCACGCGACGGATCAGCAACTCATGGATCAGCAGGCAGCCGCCGAC
AGTACCGGCCAGCAGCAGGGCCGGTTCCATCCACGGGCCCAACTGAAGTGGCTTGAGCCA
GAACAGCAGCACGATGATCAGGCTCTGGTGCAGCATGTACCAGGGATAGATCGCCTCGGT
GCAGTACGGCAGCCAGCGGAACGGGCGATCGAGGAAGACCTTTCCCCAGCCGAGGATGGC
CAGCAGCGCGGTCCATACGTAAAGCGACTGGCTGGCCCGGCCCTGCAGGTCCCAGAACGG
TTCGGGCCATTGCCGCAGCGGGGAATCGGCGGGCAATACCTGGCCGAGGATGCGCAACCC
CAGATACCAGCCGACGGCAGCCAGCGCCAGCCATAGCGTGGTGCGGCGCAGGGCGACCAC
GCGCTCCCAGAACACCGGTTCACGACCCAGCAGGTAGCCGGCCAGGAACACCGTCGCGTA
CTTCGCGTGCTGGTACCAGTCGCCGAGCAGGGCATTGGTGGACGGGTAGATCGGCTCCAG
CCAGATCACCCAGGCCAGCAGCAGGGCGGACGGAAGGCCGATCAGCAGCATCGGCGATGC
TGCGCAGAGCGCCATCGCGCGGCGAACCACCGCCGTTCCCAGCAATGGCATCAACAGGGC
CAAGGCCAGCGTGTAGTTCCACAGATAGGCCAGGTACCACAGGTGGTTCCAGGTGATGCC
GTACTGCCAGCCGGCGAAGCTGCCTTCCGGCCACGGCCGCACCTGCCAGTAGCGCAGCAG
GAAGTGGCCGAAGCCGGGTGCCACGTGGCCGTTGGCCACGCCTTCGCAATAGGGCTGGAT
CGGCACGATCACGAACATGCCGAACAGCAGCGGCAGCAGCAGCCGCCAGGTGCGCAGGCC
GGCGAAGCGCAGCAACCTGCCTTCCGGCCGCATCAGCGCGATGGCGATACCCGAGATCAG
GAACAGCAGCGACATCCGCCAGCGGTTGACGAACAGCATCGGCCACTGCAGCCATTCGGC
GGTATGCACGCTCTTGAGGTGAAAGCCCCAGTCGTCCACGTAGGCCATGGCGGTGTGGTA
GAGGATCAGCAGGGCGAAGGCGAACACGCGCAGGGCGTCGATGTCGTAGCGTCGGGTCAT
GGTGGTGGTGTGCCGGAGAGTCGAGCCAAGGTGACGCCGCCCGGTCCGTGCGGCGACTGG
CAAGGGGCCGCTGGAACCGACGCAGTGACCAATGGCGGGGGTGGTGGGATCAATGGAGCC
GCTACCCTTTGTCCCTTGAGGCAGGCTGGAGCACCGCAACGACATGGATGCAGCAATGAC
TCAGGGCCGACCATCGCGCTGGCGTACTTCAACCCGGCTGCTGGTATGGGCGGCGATCCT
GTCGGCCTCGGCAGTGACCAATGCGCTGGTGGAAGTGATGGACGCCAGTCGCCGCGGCGC
CGATCTCGGGCTGTGGGAGCCGATGATCTGGGAGTTCAGCAGCCTCGGCCTGGTCCTGTT
GACCCTGCCGCTGCTGTGGTGGGGCTGCGAGCGCTGGCCGCTGCATGCCGATACCTGGAA
GCGGCGATTGCCGCTGTATCTGCTGGCCAGCGTCGGCTGGTCGCTGCTGCACGTGGTGGG
GATGGTGCTGCTGCGGCACCTGGCCTACGGGTCGCTGGGCCATCGCTACCAGGATGATGC
CGGCTGGCTGGAGCGTTTTGCCTACGAATACCTGAAGGATGTACGCACGTTTGCGATGTT
CGTGGCACTGGAGCACTTTGCCAGCTGGTTCGGCCGGCGCAGGCAGGGCGAGGCGAGCCT
GCTGGCCGAGCCGGACGTCGGCCCGCCGGTGGAGCCGGTCGAGCGCCCCCAGCACTTCCT
GGTGCGCAAGCTGGGCAAGGAGTTCCTGGTCGCCACGGCGGACGTGGAGTATGCCCAGGC
CGCGGGGAACTATGTGAACCTGCGGGTACGCGGCCACGACTATCCGCTGCGGATCACCAT
GGCGGTGCTGGAGCAGCGGCTCGACCCGGGCGAGTTCCTGCGCCCGCACCGCAGCTGGCT
GATCCATCGGGGCCAGCTGCGCTCGATCGAGCCGCTGGACGGTGGCGAGGCCCTGCTGCA
CATGGCCGACGGGGCGAAAGTGCCGTGCAGCCGGCGCCAGCTGCCGCTGCTGCGGCAGGC
GCTGGGGGCAGGGTGAGGCCCTCATTCCGGGCACCCGCAGCCTGCGGTATCATTACCAGT
CATCTTTTGAATGCACGACCGCCGACATGATCGAACTGAATCCTGTCCGCCAGCGCATCA
CCGATCTGACCGATCGCGTGCTGTCGCTTCGGGGGTATCTTTGACTACGACGCCAAGAAA
GAGCGTCTTGAAGAAGTAACGCGGGAGCTGGAAAGCCCCGACGTCTGGAACAACGCCGAA
TACGCCCAGAACCTGGGCCGCGAGCGTTCCAGCCTGGAAAAGACCGTGGGCGGCATCGCC
TCGGTGCTGGATGGCCTGAACGACGCCACCGAGCTGCTGGAGCTGGCCGAGTCCGAGCAG
GACGAGGACACCGCCCTGGCCGTGGTCGCCGACCTGGACAAGCACCAGGCGCACGTGGAG
AAGCTGGAGTTCCAGCGCATGTTCTCCGGCGAGATGGACAATGCGGCCGCGTTCGTGGAC
ATCCAGGCCGGTGCCGGTGGTACCGAAGCCCAGGACTGGGCCGAGATCCTGCTGCGCATG
TACCTGCGCTGGTGTGAATCGCGTGGCTGGAAGACCGAGCTGATGGAAGTCTCCGGCGGC
GACGTTGCTGGCATCAAGTCGGCCACGCTGCGCGTGGAAGGCGACTATGCCTATGGCTGG
CTGAAGACCGAGACCGGTGTGCACCGCCTGGTGCGCAAGTCGCCGTTCGACTCGGACAAC
CGCCGCCACACCAGCTTCACCTCGGTGTTCGTGTCGCCGGAAATCGACGACAACATCGAC
ATCACCATCAACCCGGCCGACCTGCGTACCGACGTGTACCGTTCGTCCGGTGCCGGTGGC
CAGCACGTGAACAAGACCGAGTCGGCGGTGCGTATCACCCACATCCCGACCAACATCGTC
GTGGCCTGCCAGACCGGCCGCAGCCAGCACCAGAACCGCGACAACGCGATGAAGATGCTG
GCCGCCAAGCTGTATGAACTGGAGATCCAGAAGCGCAACGCCGAGAAGGACGCGGTGGAA
GCCACCAAGTCCGACATCGGCTGGGGCAGCCAGATCCGCAACTACGTGCTCGACCAGAGC
CGCATCAAGGACCTGCGCACCGGCATCGAACGGTCGGACACGCAGAAGGTGCTGGACGGC
GACCTGGACGAGTTCGTCGAGGCCAGCCTGAAGGCCGGCCTGGCCGTGGGCTCCAAGCGC
GTCGATGCCTGATCGGCGCGCCTGCGCGGATATCGTCACCCTCGTGCGCAACGCCGAGGG
TGGCTGATCACGCTTCCGATGTGGGGCCGAGCCCATGCTCGGCTGCTGTTGGCGCAGTAG
CAGATGCGTCGAGCATGGCTCGACGCTACAACGGGTACGGCGGTAGCGATGATGCGCAGC
GAAAGTGAACGCAAGGAACTCGGCGGCTTTCTCAAGGCCTGCCGCGCCCGTGTCGATCCT
GCCACGCTCGGCCTGCCGGCCGGGCGCCGGCGTACCCCGGGCCTGAAGCGCGAGGAAGTC
GCGCTGGCGATCGGGGTGAGCGTCAGCTGGTACACCTGGATCGAGCAGGGCCGTGAAGTG
CGCGCCTCGCCCGAGGTGCTGGAGCGCCTGGCGCAGGTGCTGCGCATGAGCGACGACGAA
CGCGCCTACGCGTTCGCGCTGTCCGGCTACGGCGTGCCGCTGGAATCACCGGACGAGAGC
GTGACCGACGGCTTGCGCCAGCTGGTGGAGGCGATGCAGCCGATCCCGGCCTATGTGCGC
AACACCCGCTTCGACATCCTGGCCTGGAACCCGGCCATCGCCGATCTGTTCGTGGACTAC
AGCCAACTGGCGCCGCATGAGCGCAACACGCTGCGGCTGATGTTCCTGTACCCGCCGTAC
CGCACGCTGATCCTCAACTGGGAAGAAATGACCCGCGGCCTGCTGGCAGGCTTCCGTGCG
GCGATGGCGCAGGCGCCGGACAAGGCGCCGTTCCTGGCGCTGGTGGAGGACATCGCGGCG
CATAGCGAGGAGTTCCGCCAGTGGTGGCCGGAGCACGACGTGCGTCGGTTCGATGAAGGG
GCGAAGAAGCTGAACCATCCCACGCGCGGGTTGCTGGACCTGCAGTACGTGGCGCTGGTG
CCGGAGAGCCGGCACGATCTTTCCCTGGTCACTTACCTGCCGCGTAGGTAGGTTGGTCGG
CAGGGCTTGCAGCCCTGCACCTGCTCAATGCAACGGCCAAAGCCAGAGCCAGAGCTAGAG
CTGGATTCCGTGGGTTGGCGGGGCGGTGTCGGAGTGCGGGGACGCCGTAAACCCGTCCCT
GGGGGCTTGGCAGCCGCATCCATGCGGCTGACACCCCGCACTCCGACACCGCCCCACCTT
TGAAAGGTTCACGCGGCTGTTGGTAGGTGTCGACCTTGGTCGACACATCTGTCAGATATC
GAAAGAAATTCCGGGGTCAGATCCGTTTTCCTATGGAAAACGGATCTGACCCCAAGAGCA
TTTCCGACAGATCGCGGAAAACCGTCGAAGGCGGGGTGGGTCCGGTTGCGGGAGTGTCCG
CGGCATGGATGCCGCGGCCAAGCCCCCAAGGACGGGTTTACGGCGTCTCCCGCAACCGGA
CCCACCTCGCCATCCCACGGATAGCCCGCTGTTGCTGCTGCTTCGGCTGTTGCCGTTGCC
TCTGCGGGTGCAGGGCGCAGCCCTGCAAGAGCCCCCATTCAGACAGGTAAGTGCAGGTCA
CAGGATAAGCAGACGCCTTGTTGCCTCCGCCAATCGGGTCCACATTCCTGTGCCGGAGAC
GGGCCGCCGCCCGTCGTCGAGACACCAGGAGACCTGCATGTCCGCTGCCCCCACCACCGC
CATTTCCCGCGACCCGGCCACCGGCCAGCAGATCGCCAGCCATCCCTTCGCTACCGACGC
CGAGCTGGAAACAATCCTGGATCGCGGCCAGGTCGGCTTTGCGGCCTGGAGCGTCAAGAG
CCTCGAACAGCGCTCAGACGTACTGCGTGCGATGGCCGCGGTGCTACGCCGTGACCGTGA
AAAGCTGGCCGCGCTGGCTACCGCCGAGATGGGCAAGGTGCAGGCCGAAGCACTGGCCGA
GATCGAGAAGTGTGCCGTGCTGTGCGACTGGTACGCCGACCACGGTGCGCAGTTCCTGCG
CGACGAGCCGACCCAGGTGCCCGACGACAAGGCTTACGTGTCCTACCTGCCGCTGGGCGT
GGTGCTGGGCATCATGCCGTGGAATTTCCCGTACTGGCAGGTGATGCGCGCGGCGGTACC
GATCCTGATGGGCGGCAACGGCTTCCTGCTGAAGCCGGCCGAGAACATCGTCGGCACCGC
GCAGCTGCTCGATGCCGCCTGGCGTGATGCCGGGCTGCCGGAAGGCACCTTCATCGCCGC
CAACATCAGCCGCGAGGGTACCAGCCGTGCGATCGCCGATGACCGCATCGCCGCCGTCAC
CCTGACCGGCAGCGTGGCCGCAGGCCGCAGCATCGCTGCCCAGGCCGGGCAGGCGCTGAA
GAAGGTGGTGCTGGAACTGGGCGGCTCGGATCCGTTCATCGTGCTGGCTGACGCTGACCT
GGATGCGGCCGTCGATGCGGCGGTGACCTCGCGCTTCCAGAACACCGGGCAGGTCTGCAT
TGCCGGCAAGCGCATCATCGTTGAAGACGCGGTGTACGGCCGCTTCGTGGCGCAGTTCTG
CCAGAAAGTGCAGGCGCTGACCATCGGTGATGGCCGTGAAGCGGGCAATCGCGTTGGTCC
GATGGCACGCCAGGACCTGCTGGAACAGTTGGACGCGCAGGTGCGCGCCTCGGTGGACGC
AGGCGCGAAGCTGCTCGTCGGCGGCCATCAGCTCGATCGCCCGGGCGCGTTCTACGCGCC
CACCGTACTGGCGGACGTGGAGCCGGGCATGCAGGCCTTTGACACGGAAACGTTCGGGCC
GGTGGCCTCGATCAGCCGCGCCCGCGATGCCGACCACGCGGTGGAACTGGCCAACCAGAG
CGAGTTCGGCCTCAGCGGCAACCTGTGGACCGGTGACCGCGCGCGGGCCATGCAGCTGGC
GCGCCGGCTGCAGACCGGCGGTGTGTTCGTCAACGGCTTCTCCGCTTCCGACCCTCGCGT
GCCGATCGGCGGTGTGAAGAAGAGCGGCTTCGGCCGCGAGCTCTCGCACTTCGGCATCCG
TGAATTCGTCAACGCGCAGACAGTGTGGTTCGACAAGCATTGACGCGCGGCTCTCATCCT
TCCTGCAACGATCCACCATCAGTCCAGCACAAAGGACGGCATCCGATGTCCAAGGGTTCA
GATCTGCTCGTCGCCGCACTTGAGAACGAAGGCGTCGAGCGCATTTTCGGCATTCCCGGC
GAAGAAAACCTCGACGTGGTCGAGTCGCTCCGCCATTCCAGCATCGAACTGGTCATCACC
CGCCACGAACAGGCGGCGGTGTTCATGGCGGCCACTTACGGCCGCCTGACCGGCAAGCCG
GGCGTATGCCTGGCCACGCTCGGCCCGGGCGCGCTCAACTTCACCACCGGCGCCGCCTAT
GCGCTGCTGGGTGCGTGGCCGGTGATCATGATCACCGGCCAGAAGGGCATCGTCGCCAGC
AAGCAGGCGCGCTTCCAGATCGTCGACATCGTCGGCACGATGAAGCCGCTGACCAAACAG
GCGCGGCAGATCGTCTCGGCACGCACCATTCCGACCATCGTCCGCGAGGCGTTCCGTGTC
GCCCAGGAAGAGCGCCCGGGCCCGGTGTTGCTGGAGCTGCCCGAAGACATTGCTGCCGAT
GAGGTCGAGGGCGTGGCGCTGATTCCGCCGCACGCGGTGGACCGTCCCATTGCCAGCCCG
GAGGCGCTGGATCGGGCAGCAGAGCTCATCCGCAATGCAAAGCGGCCGCTGCTGATGATC
GCTTCGGCGGCCTCGCGGCCGCAGTCCAGCGACGCGCTGTCCGCGTTCGTGCTGCGCGCC
GGCATCCCGTTCTTCACCACGCAGATGGGCAAGGGCGCGGTGGCCGGTGGTTCAGGCCTG
TACATGGGCACCGCGGCGCTGACCGAGCGCGATTACGTGCACATGGCGATCGACCAGGCC
GATGTGATCGTGACCATCGGCCACGAGGTCACCGAGAAGCCGCCATTCGTGATGCGCCCG
GGTGGGCCGACGGTGATCCATATCGGGTACTCGCAGGCGGCGGTGGAACAGGTGTATTTC
CCGCAGGTGGAGGTGATCGGCGATATCGGTCGTTCGCTGACCCAGCTGGCCGACCGCATC
GAGGGCGCGGTGCCGGATGCCGCTGCGCTGCTGCCGCTGCGCGCGACCATCCTCGAACAC
CTGGCCGACCGGGCCGAAGAGGTCGGGTTCACCCCGCAGCGGCTGGTGCACGACGTGCGC
CAGGTGATGCCGCCGGATGGCATCGTGGCGCTGGACAACGGCATGTACAAGATCTGGTTC
GCGCGCAACTACCGCACCCAGGTGGCCAACACGCTGCTGCTGGACAACGCGCTGGCGACG
ATGGGCGCGGGCCTGCCGTCGGCGATCATGGCCTCGATCCTGTATCCGCAGCGGCGGGTG
CTGGCGGTGTGCGGCGACGGCGGCTTCATGATGAACAGCCAGGAGCTGGAGACGGCCCGC
CGGCTGGGCCTGAACCTGGTGGTGCTGATCCTCAACGACGGTGCCTACGGCATGATCCGC
TGGAAGCAGGCCGTGGACGGATTCACCGACTACGGCATGACCTTCAGCAACCCCGATTTC
GTGAAGTACGCCGAGGCCTATGGCTGCAAGGGCCACGAGGTGACGGCCATCGAGCAGTTC
ATCCCGACCCTGGAAGCGGCCTTCAACGAGGGCGGGGTGCACCTGGTGTCGGTGCCGGTG
GACTATTCGGAGAACCAGCGGGTGCTGGTGGATGAGTTGCGCCAGGCGTTCCCCGGCAAC
AGGTAGACATCCAGGGTCCAGGCGGGGTCCCGGTCGGGGTCAGATCCCTTTGCGCAGCAG
AGGGATCTGACCCCTCTCCCGGCTGGGGCTGGGCGGTTTTGGTATGCTGGGCAACCGGCT
GTGCCGGGCGCTGCATCCCCCCTCACTACACGATTCCCGCAGATCCATGAGCGAAGCTAC
CGATACCCCCCCCGTCGACGAAAACAAGTTGATCGCCGAGCGCCGTGAGAAACTCAAAGC
GCTGCGTGGGCAGGGCATCGCGTACCCGAACGACTTCCGTCGCGAGGACTTCGCCGGCCG
CCTGCAGGAAGAATTCGCAGATGCCGAAACCTGGACCGCCGAGGCCCTGGAAGGCAACGG
CCGCCAGGTGAAGATGGCGGGCCGCCTGATGGCCAAGCGCATCATGGGCAAGGCCAGCTT
CGCGCAGATCCAGGACGAGTCCGGCCGCATCCAGCTGTTCCTGCAGGGCGCGGTGCTGGG
CGATGCCTATACCGCCTTCAAGGGCTGGGACGTGGGCGACATCATCGCCGTCGAAGGCGG
CCTGACCCGTACCAAGACCGGCGAGCTGTCGGTCAAGGCCGAATCGATCCGCCTGCTGAC
CAAGTCGCTGCGCCCGCTGCCGGACAAGTGGCATGGCCTGGCCGACGTCGAGCAGCGTTA
CCGCCAGCGTTACGTCGACCTGATCGTGACCCCGGAGTCGCGCGCGGTGTTCATCAAGCG
CTCGAAGATCATCCGCGCCATGCGCGCGTGGCTGGACAACCGCGACTTCCTGGAAGTCGA
GACGCCGATGATGCACTACATCCCCGGCGGCGCGGCGGCCAAGCCGTTCACCACCCACCA
CAATGCGCTGGACCTGGACCTGTACCTGCGCGTGGCGCCGGAGCTGTACCTCAAGCGCCT
GACCGTGGGTGGCCTTGAGCGCGTGTACGAGATCAACCGCAACTTCCGCAATGAAGGCGT
CAGCACCCGCCACAACCCGGAATTCACCATGATGGAGCTGTACGAGGCCTATGCCACGTA
CAACGAGATCATGGACCTGACCGAAGGCGTGATCCGTGACGTGGCCAAGGCCGTCAACGG
TGGCACCGAGGTCGAATGGGACGGCGCGAAGATCGACCTGGGCCCGGCATTCCGCCGCTG
GCGCATGGACGAGGCAGTCCGCCACCACAACCCGGAAATCTCCGTCGCCGATTGCACCGA
CCGCGATGCGCTGCTGCGCCATTGCGAGCGCCTGAAGATCCGCGTCAAGCCGTCCTACGG
CTGGGGCAAGCTGCTGCTGGAGATCTTCGAGGCCACCGTTGAGCACACCCTGATCCAGCC
GACCTTCATCACTGACCATCCGGTGGAGGTCTCGCCGCTGGCCCGTGCCAACGACAATGA
CCCGGGCTACACCGACCGCTTCGAGCTGTTCGTCAACGGCAAGGAGCTGGCCAACGGCTT
CTCCGAGCTGAACGATCCGGAAGACCAGGCCCAGCGCTTCCAGGCCCAGGTGGCGGCGAA
GGAAGGTGGCGATGACGAGGCCATGCACTACGACGCCGACTACATCCGTGCGCTGGAGTA
CGGCATGGCACCGACCGGCGGCCTCGGCATCGGCGTGGATCGCCTGGTGATGCTGCTGAC
CGGCAGCAGCTCGATCCGCGATGTACTGCTGTTCCCGTACATGCGTCCGGAGCAGTAAGT
CGCCTTTTTGACTCCCGATTGTGCGCGCCGTCCCGAAACGAGACGGCGCGATTGACGCGT
CCCGCACTCGGCGTATCGTAATTGCACTACCTTGACGCCTGTTATGGCTTGATCGGCGCC
AGGGGGAGGGCACGGTGTGGGGAGTCCGCTTCACATTGTGATGACGATCATGAATCGGGA
CGCATGACACGGGAGTCAGGCCGATGCAGGGTGCGAGCGTTCGCAGCGGCAGAGTATCCT
CGCCTGCTGATGATCCAGCGTGGTCGAGAAACCAGGCAGAGTACGCGTTGAACATCGTCA
TCGTTGACGACCAGACTTCGGCCCGGACGATGCTGCGTCACGTCATCGAAGACATCGCGC
CGGAACTGAGCGTGTATGACTTCGGAGACCCGCTGACCGCATTGGCCTGGTGCGAAGCCC
ATCCGGTCGACCTGCTGCTGCTCGATTACCGCATGCCGGAGATGGATGGGCTGGAATTCG
CCCGTCGTTTCCGTCGCCTGCCCAAGCACCGTGACATTCCGGTGATCCTGATCACCGTGG
TCGGTGACGAGCCGATCCGGCAAGCGGCACTGGAAGCAGGCGTCATCGACTTCCTGGTCA
AGCCGATCCGCCCGCGCGAGCTGCGGGCGCGCTGCTACAACCTGCTGCAGCTGCGCCAGC
AGACCGAGAACGTGAAGCAGCGGGCGCTGTCGCTGGAGCAGCGCCTGCTGGCCAGCATGC
ATGAGGTCGAAGAGCGCGAGCGCGAGACGCTGTCGCGGCTGGCACGCGCGATCGAGTTCC
GTGATGCCGGCACCAGCGCCTACCTGGAGCGCATGGCGCGCGTGGCCGGACTGATCGCCG
AACAGCTCGGGCTGCCCGAAGAGGAGGTGCGCCTGATCGAAATGGCTGCACCGCTGCATG
ACATGGGCAAGATCGCCATTCCCGATGCGGTGCTGCTCAAGCAGGGCAAGCTCAACGAGG
AAGAGCTGGCGATCATGCGCCGGCACCCGCGGATTGGCCATGAACTGCTGAGCGGCAGCC
AGAATCGCTTCATCCAGGTTGGCGCGTTGATCGCACTGCGTCATCATGAGCGCTACGACG
GCAGTGGCTATCCCGATGGGCTGGTCGGCGACGCGATTCCGCTGGAAGCGCGCATCGTGG
CCGTCGCCGATGTCTTCGACGCCCTGATTTCGCCCCGTCCGTACAAGGAAGCATGGACCA
TGGAAGCCACCCTGGCTTATCTCTACGCCCAGCGTGGCCGCCTGTTCGATCCCCGATGCG
TGGACGCGCTGCTGCGCGGCCGCGAACAGCTCGACCAGATCTGCGCCGAGCATTCGATGG
CGTCCGCGCGCCCGGGGCTGGGCGCGTGAAACGCCTGTTGTCGCAGCTGCGGCTGCGCCT
GTCCCAGCGCCAGGACAGCGAGCACGGCCAGCAGATCGTCCGCATCGTGCTGATCAGCCT
GATCCTGGCCTACGTACTGTTGCCGGCACCGCGCCACGATCTGCCGCACACCCAGTACGT
CGGTGTGCTGGCGATCGTGCTGACCGGCCTGAGCCTGTCACTGTTGCTGTTCGGCTGGCT
GCTGTGGCGGCCGGCGCGTTCCGATCCCCGCCGCGTGCTGGGCATGTTGGCTGACTACGG
CCTCATTGCTGCCGGCATGGTGCAGATGGGTGAGCCGCTGGCCTGGGTCTACATCGTGGT
GATGTGGGTGACGGTCGGCAATGGCATGCGCTTTGGCAACCACTATCTGTACGTGGCGGT
GGCCATGGCGATGGTGAGCTTCGGCTGCACCGTGATGCTGACGCCTTACTGGCAACAGAA
TTTCCGCCTGGCCATCGGCCTCTGGCTGGGCCTGGCAGCGGTGCCGCTGTACTTCTCGAC
ATTGCTGCGGCAGTTGACCGAAGCGATGGCCGAGGCGCGCCGCGCCAGCGAGGCCAAGAG
CCGGTTCCTGGCCAACATGAGCCATGAGTTCCGCACGCCGTTGAACGGTCTCAACGGCAT
GACCGAAGTGCTGGCCACCACGCGCCTGGATGACGAGCAGCGCGAGTGCCTCAACACCAT
CCAGGCGTCCTCGCGCAGCCTGCTGGCACTGGTGGAGGAAGTGCTGGACATCTCGGCCAT
CGAGGCCGGCAAGCTGCGCGTGGTGGCCGAGGACTTCGCCGTGGCCGACGTGATCCAGGC
GATCGGTCTGATCCTGTTGCCACAGGCCAAGGCCAAACGGCTGGATTACCGGGTGAAGGT
GGCCGATGGTGTGCCGCCACGCGTGCGCGGCGATGTCGGGCACCTGCGGCAGATCCTGCT
GAACCTGGCGGGCAACGCGGTCAAGTTCACCGACCATGGCCGGGTCGAGATACGTGTCGG
CGTGGTGCAGGCCGATGCCAGCGGTGCGGTGCGGTTGCGCTTCGACATCCTCGACACCGG
CATCGGCGTGCCACCTGCCATGCGTGCACGGCTGTTCGACGCGTTCGAGCAGGCCGATGT
CAGCATGGCGCGCCGCCACGAGGGGACGGGGCTGGGCACGACCATCGCCAAGGGCCTGGT
CGAGGCGATGGACGGTGACATCGGCTATCTGGAAAACCCGCCGCGCGGCAGCCACTTCTG
GGTCGAGCTGCCGTTCGCGCCGCCGCAGCCGCAGGTGCCGGGCGCGGTGCCGAGCCTGAG
CGGCGACGAAGACGCGGGCCCGGGCGGCAACGTGATCGCTTTTGCCGATCCGTTCCTGCG
CCATCGCGCCCGCGTGCGCAGCATGCAGATCCTGGTGGCCGACGACCACGAGGCCAACCG
CATGGTCCTGCAGCGCCTGCTGCAGAAGGCCGGCCATCGCGTGCTGTGCGTGGACGGCGG
TGAGGCGGTGCTGGATGCGCTGGCCGACAGCGAGTTCGACGCGGTCATCGTCGATCTGCA
CATGCCGGGCATGAGCGGGCTGGACATGCTCAAGGAACTGCGGGTGATGCAGGCCGGCGG
CGGTCCGCGCACGCCGGTACTGGTACTCAGTGCGGATGTAACGCCCGAGGCGATCCAGCG
CTGTACCCAGGCCGGCGCACATGCCTTCCTGGCCAAGCCCGTCGTTGCGGTGCGCCTGCT
CGATACGCTGGCCGAGATCGCCAGCAATGCCCAGCTGAAGACCATGGCCGCACCGGTGGT
GCGACCGGCGGCGCCGCTGCAGGATGGCGTGCTCGACAGCAGCGTGCTGGACGAACTGGC
TTCGCTGGGCATGGGCGAGGGCTTCGAACGTGAGTTCATCCGCCAGTGCCTGGAGGACGT
GGCGAGCTGCATGGGCAAGGCCGAGCAGGCCGGCGAGGCCACGCAGTGGGATGTGTTCCG
CGAACAATCCCACGCGATCAAGGGCGTGGCCAGCAATCTCGGCCTGATGCGCGCGTCCAA
CCGTGCCGGCGAGCTGATGCGGATGGCCGACTGGCAGCTAAAGACCGAATGGCGTCAGCG
CCTGGGCATCCTGCAGGAGGCGATCAAGGAAGGCCGGCGCGCGCTGGACGCGCGGGCCGA
ACGCCGCATGCGCGGCGCCGCCGATGATGGTGAAGCGCGCTGAGGCGTGGCGTGAACCCA
AAAAAAGCCCGGTGGCGAGCCGGGCTTGAACCCATCCTGGGGGAGGGGAGGAATCAGGCC
GCGTCGAGACTGGCGCGACGGGTCTGGGCCTTGATCAGGCGATCCATGGTGCGCAGCGAG
CGGTCGCCGAGTGCGAGGGCGGAATCGACCCATACCTTGGTGATCTCCAGCAGTTCGTCG
TAGCTGACCGGCTGGGCGATGGCGCGTGCGGCATTCATCGCCAGATAGGACTGCGGCGTG
CGCTGCTGCTGGCGGATCAGTTCCTCGACCGCCGCCCGGCCTTCGCCCTTCTTCACCAGC
ACGTCGACCACGCCCATGGCATGCATCTCCTCGGCACTGTAGACCCGGCCGTCGAGGATG
ATCTTCTCGGCCAGATGGGGGGACACGCGCCGGCACAGGAAGGAGTACGCACCCATGCCC
GGGAACAGGCCGAACAGCACCTCCGGCAGGCCCAGTCCGCTGCCTTCCTCGGCGACGATG
GTGTGGCAGGCCAGGGCCATTTCCAGGCCGCCGCCGAGGGCGTCACCCTGGATCAGCGCG
ATCGAACGGACGTCGCCGCCGAACCCGGTATGCAGGTGGTGCACGCCCTCCACGCAGCGC
TGGGCGTAGTTCAGCAGGAGGTCGCGGTTGCCTTCGCGGATCAGGCGGGTGAACAGGTCC
AGGTCGCCGCCCAGGTTGTAGGCGACGGCATCGGAGGCCAGCACGAAATGCCGCAATGTC
CCGTTGTGGCGTTCGGCAGGGCTGCGGGTGATGGCCGCCATGTAGCTCCACATTTCGTCG
AGCATGTCCTTGCGGCAGCAGGGACGGATCCCGGTGGCGGCATCGGCGTGCATGAACAGC
CAGTGGGCAGCGCCGTCGGCGCTGTCTTCGGTACGGATGGTGGCGAACGGTGAGCCGCTT
GAAGGCAGCTTTTCGATGGTACTCATGGAAGGGTCCTCGGCATGCGGCCCGCAGTGTCAG
GTGGGTGGCCGGCGGGCCGAACGGTCCACACACGCGGCGATGCTACACCGCCTCAGCGGC
GTCGCATGCGAAAGGGCCCGGGACGTTTCCGCCCCGGGCCCTGCACTGTCCAGATTGCCG
CAAACCCTTACTGGGCGGGCGTATCGCGGAGTTCGCGACGGAGGATCTTGCCGACGTTGG
TCTTCGGCAGCTCCTTTCGGAATTCAACGATTTTGGGGTGCTTGTAGCCGGTCAGGTTGG
CCCGGGCATGCTCCTTGACCATTTCGGCGGTCAGGTTCGGGTCCTTCTTCACGATGACCA
CCTTCACCACCTCGCCGGACTTGTCGTCCGGGACGCCGACCGCGGCCACTTCCAGCACGC
CCGGCATCATCGCGATCACGTCCTCGACTTCGTTCGGGTACACGTTGAAGCCGGACACCA
GGATCATGTCCTTCTTGCGGTCGACGATGTAGAAGAAGCCGTGTTCGTCCATCTTGGCCA
TGTCGCCGGTATGCAGCCAGCCGTCCGCGTCGATGGCCTTGGCCGTTTCCTCCGGGCGCT
GCCAGTAGCCCTTCATCACCTGCGGGCCCTTGATGCAGAGCTCGCCGACCTCGCCCAGCG
GCAGGATGGCACTGTTGTCATCCTTGATGCAGGCATCGGTGGAGGGGATCGGCAGGCCGA
TCGAGCCGTTGTACTCGGTCAGGGTAAGCGGGTTGATGCAGGCTGCCGGCGAGGTCTCGG
TCAGGCCATAGGCCTCGACCAGGGTCACGCCGGTGACCTTCTTCCAGCGCTCGGCGACGG
CGCGCTGCACCGCCATGCCGCCGCCCAGGGTGACCTTCAGCGAGGAGAAGTCGACCGTGT
CGAAACCGGGGGTGTTGAGCAGGCCGTTGAACAGCGTGTTGACGCCGGTGATGGCGGTGA
AACGCACCGACTTGAGCTCCTTGACGAAGCCCTTCATGTCGCGCGGGTTGGTGATCAGGT
GATTGCAGCCACCGAACTTCATGAAGACCAGCCCGTTCGCGGTCAGTGCGAAGATGTGGT
ACAGCGGCAGGGCGGTGATGATCCACTCCTTGCCCATCTCGATGCCGGACGCACTGATCC
AGGCCGAGGCCTGCTGCATGTTGGCGATCAGGTTGCGGTTGGTCAGCATCGCGCCCTTGG
CCACGCCGGTGGTGCCGCCGGTGTACTGCAGGAACGCGATGTCGTCGTGGTCGATCTCGA
CCTTGGGCAGGCTGTGGCGGCTGCCGAGCTTGAGCGCCTGGCGGAAGCGCACCGCGCCCT
TGAGATGGTAGTTGGGCACCATCTTCTTGATGTACTTCAGCACGAAGTTGACGATCACGC
CCTTGGCGCCGAGCAGGTCGCCAAGGCCGGTGGTGACCACATGCTTGACCGGCGTATCGG
CGATGACCTGCTCGACGGTGTCGCCGAAGTTGTCGACCACCACCAGCGCGGTCACGCCGG
CATCGACCAGCTGGTGCTTGAGCTCGCGGGCGGTGTACAGCGGGTTGACGTTGACCACGG
TCAGGCCGGCGCGCAGCACGCCGAAGGTGGCCACCGGGTACTGCAGGCAGTTGGGCATCA
TCAGGGCGACGCGGTCACCCTTCTTGAGCTTGAGCTCACCGAGCAGGTAGGCCGCGAACT
GTTCGACCAGCGCGTCGGTCTCGCCGTAGGTGAGGACCTTGCCGAAGCTGGAGTAGGCGG
GACGGTCGCGGAATTTCGCGACGGAAGCGTCGAAGACCGAAGCTACCGAATGGAACTCGT
TGACGTCGATCTCGGCGGGAACGCCTTTCGGATAGCTCTGCAGCCAGGGACGATCCAGAC
TCATATTCCCCCTCCAGGAATCGTGATGTATTAGGTCCGGCCCTGAGCGTATCGACAACG
GCCGGTCATTGCAGCATACCCCGCCGTAGGGAAAACGCGAAGAGGCCCCGAAGAGCCTCC
TTGCTGGGTAGTGCTGGCCGCTGGCCGGCATCTGCGCTGGACGGACCATACGATGGATGC
CGGCCAGCGGCCGGCACTACCGTGGCCCCAAGCGGGCCGGCTGCGTCAACCCTGCTTGCG
AACGGGTGCGCCGTTGGCCTTGTAGTACGGCGCGGTGCTACGGGCGAGCGGGGTGCGGCC
GCGGATCACGTCGGCCAGCTTCTCGGCCATCATGATGGTCGGCGCGTTGAGGTTGCCGGT
CACCACCTGCGGCATGATCGAGGCATCGACGATGCGCAGGCCTTCCAGCCCGTGTACGCG
GCCCTGGCCATCGACCACCGCCATCGGATCGTCGGCATGGCCCATCTTGTTCGAGCACGA
CGGGTGATAGGCAGTCTCGGCGTGCTCGCGCACGAACGCATCGATCTGCGCGTCGGTCTG
CAGCGCGCTTCCCGGCGAGATCTCGCGGCCGCTGTACGGGGCCAGCGCCGGCTGCGCGAA
GATCTCGCGGGTGATGCGGATCGCCGCACGGAACTCGCGCCAGTCCTGGTCGTGCGACAT
GTAGTTGAACAGGATGCTCGGATGTTCGCGCGGGTCCTTCGAGCGCACGTGGATGCGGCC
GCGGCTGGGTGAGCGCATCGAACCGACGTGCATCTGGAAGCTGTGCGCCTTGATCGGGTT
GGAGCCGTTGTAATTGATCGCCACCGGCAGGAAGTGGTACTGCAGGTTCGGCCAGTCGAA
TTCGGCGTCGCTGCGGATGAAGCCACCGGCCTCGAACTGGTTGCTGGCGCCGATGCCGGT
GCCCAGGAACAGCCACTCGGCACCGATCGCCGGCTGGTTGTACAGCTTCAGTGCCGGCGC
CAGCGACACCGGCTTCTTGCACTCGTACTGCAGGTACATCTCAAGGTGGTCCTGCAGGTT
GGCGCCGACGCCCGGCAGGTGGTGCACCAGGTCGATGTCCAGGCTGCGCAGCAGGTCGGC
CGGGCCGACGCCCGAGCGCTGCAGGATCTGCGGCGAGGCGATGGCGCCGCCGCACAGCAG
CACTTCGCGGCGGGCGGTGGCGCGCTGCGGCTGGTCGCTGTGCAGCCACTGCACGCCCAC
GGCGCGCTTGCCCGAGAACAGGATGCGGTCGGTCAGCGCGTGGGTGACGATGGTCAGGTT
CGGGCGCGGCTTGGCCAGGTCCAGGTAGCCGCGGGCGGTGCTGGAACGACGGCCCTTCGG
GGTCACCGTGCGGTCCATCGGGCCGAAACCTTCCTGCTGGTAGCCGTTGAGGTCGTCGGT
GCGCGGGTAGCCGGCCTGCACGCCGGCTTCGACCATCGCAGCGAACAGCTCGTTGTTGCC
GGCCTTCGGCGTGGTAACGCGCAGCGGGCCGTCGCCACCGTGGTAGTCATTGGGGCCGAT
ATCACGGGTTTCGGCCTTGCGGAAGTAGGGCAGGCAGTCCAGGTAGGTCCAGTCTTCCAG
GCCCGGCATGCTGGCCCAGTTGTCATAGTCCATCGCGTTGCCGCGGATGTAGCACATGCC
GTTGATCAGCGACGAGCCGCCCAGGCCCTTGCCGCGGCCGCAGTCCATGCGGCGGTTGTT
CATGAAGGGCTCCGGATCGGTCTTGTACGCCCAGTTGTAGCGCTTGCCCTGCAGTGGGAA
GGCCAGTGCCGCCGGCATCTGGGTACGGAAGTCGAGCCGGTAGTCCGGGCCACCGGCTTC
CAGCAGCAGCACGCTGACATCGGCATCTTCGGTGAGGCGGGTAGCCAGCACGTTGCCGGC
CGAACCGGCGCCGATGATGATGTAGTCGTACTCGTTGTGGGTGCTCATGGGTGTCTCCTG
CAGGCCGGGGCGCGCTGCATGCAGGCGTCCCGGCGGGATGTCGGATCGGCGCGGTGGCCG
GACGATGGGGCGTGCTGGCGGCGCGCCGGTCAGAACACGCTGGCGTAGTCGCCCAGCTCG
ACCTGCACCGACTTGATGCGGGTGTAGTGGCCGAGGGTCGAGATGCCGTTCTCGCGGCCG
ACGCCGGATTCCTTGTAGCCACCGACGGGCATTTCGGCCGGCGATTCGCCCCAGGTGTTG
ATCCAGCAGATGCCGGCTTCCAGGCGGTGGATGATGCGGTGGGCGCGGCTGACGTCCTTG
CTGACCACGCCCGCGGCGAGGCCGAAGGTGGTGTCGTTGGCACGACGCACCACTTCGTCT
TCGTCGTCGTAGGCGAGGATGCTCATCACCGGCCCGAAGATCTCTTCCCGGACAATCGTC
ATGTCATCGCGGCAGTCGGAGAACACGGTCGGCAGCACGTACGCGCCATTGGCCAGCGCG
CCTTCGGTGGCACGGCCGCCGCCGGTCAGCAGGCGGGCGCCTTCGGCCTTGCCGCTTTCG
ATGTAGCGCAGCACGTTTTCCATGTGCGGGAAGCTGGTCAGCGGGCCGAAGTTGGTCTCG
GCGGCCATCGGGTCGCCGATGCGGATGCGCTTGACGCGCTCGACAACGGCGGCCTCGAAC
GCGGCCAGCATGCTGCGCGGCACGAACACGCGGGTGCCGTTGGTGCAGACCTGGCCGGAG
CTGAAGAAGTTGGCCATCACCGCGATGTCGGCGGCGCGGTCCAGATCGGCGTCATCGCAG
ATCACCAGCGGCGACTTGCCGCCCAGCTCCATGGTCACTTCCTTCAGCGACGAGGACGCC
GCGCTGGCCATGACCTTCTTGCCGGTGGAGACGCCGCCGGTGAAGGAAATCTTCTCGATC
ACCGGGTGCTCGGTCAGCCACTGCCCGATCTCGCGGCCCGGGCCCTGCACGACGTTGAAC
ACGCCGGCCGGCACGCCGGCTTCGGTGTAGATCTCGGCCAGCCGGATCGCGGTCAACGGG
GTCACTTCGGACGGCTTGAACACCATCGCATTGCCGGCGGCCAGGGCGGGGGCCGACTTC
CACATGGCGATCTGGATCGGGTAGTTCCAGGCGCCGATGCCGGCCACCACGCCCAGCGGT
TCGCGGCGGGTGTAGAAGAAGCTCGATTCGCGCAGCGGCAGCTGGATGCCTTCGATGGCG
GTGGCCAGGCCAGCGTAGTACTCGACCACGTCGGCGCCGGTGACGATGTCCACGGTGGTG
GTCTCGGCCAGCGCCTTGCCGGTGTCCAGGGTTTCCAGGTGGGCCAGTTCGTCGTTGCGC
TCGCGCAGGAGCTCGACGGCGCGGCGCAGGATGCGCGAGCGCTCCATGGCCGTCATCGCG
GCCCACACCTTCTGGCCTTCGGCCGCGCTCTGCACGGCGCGCTCGACGTCGGCCTGGCTG
GCAACCTGCACTTCGGCGATCACCTCACCGGTGGCCGGGTTGACGGTCTTGAAGGTCTTG
CCGCTGGTGGCATCGACGCGCTGGCCGTGGATGTAGAGCTGTTGGACGGGCAGGGTGGTC
ATGGGGCGTACTCCTTGGAAGGGGGCGGGTGCTGAAGCGCTTATAGCGCGGCAGCCTGCA
ACTGGAAGTCGATGTAGCCGTAGGCGATGCGCCGCGACTTGTCGGCGTTGAACTGGCCGC
CGACCAGGCTGCCACGCAGCCACAGGCCGTCGATCATCGCGGCCAGGCCACGGGCGGCCA
TGCGGGCCTGCGGGTGGGGCAGCAGGCGGTTGAACTGGTGGCACAGGTTGGAGAACAGGC
GCTGGTCGTTGGCGCGCTGCAGCCGGGCCAGTTCCGGCTGGTGCATGCTGGCGGCCCAGA
ACGTGAGCCAGACGCGCATTGCGGTACCGTTGATCTGACTGTCGTCGAAGTTGCCATCGA
CGATGGCACGCAACTGCTCGCGGGGGTCATCGCTGGCCTCGGCGCGGTAGCGGGCGACGG
CGTCCTTCAGCTCGCGCAGGATCTGCCGCATTGCAGCATTGAGCAGGCCGTCCTTATCGC
CAAAGTAGTGGGCGACGATGCCGCTGGACAGCCCTGCCTTCTTCGCGATGGTGGCGACGG
TCGCGTCGGCCATGCCGATCTCGTCGATGGTCTGGAAAGTGGCCCGGATCAGCTGTTCGC
GCCGTACCGGTTCCACGCCTTTCTTCGGCATTGTCTCTCCACGGATTGCGACCCGAAGGA
TCGGCTGCCCGCCATTATGCTTTTTATTGATTGAACGTTCAATCAATAAACCCTAGGATG
CGCTCGCGCCCCACGCCATGGGCCCGGTTTACCGGTCCGGCCCCGCCCATGTGCTCCCCC
GGACTGATGAGACGATCCCATGTCTTCCCTGGCTCATCCCAAGCGTTCGCCCCTGCGCTT
GAACCGTTTTGTCTTTCTCAGCTCCTCGGTGTCGATCGGCATCCTCGGGCTGCTCACCGT
TCTCTATCCCGAAGGCAGCGAGCACTGGCTGCAATGGGCGCAGGCCGAGGTGTCGGCCGC
GTTCGGCTGGTGGTACATGCTGCTGATCGTGCTGTGCCTGGGCTTCGTGCTGTGGCTGGC
GTTCTCGCCGTATGGCCGCATCCGCCTGGGCCACAACGAGGAGTCACCGGCGTTTGGCTA
CGTTGCCTGGGTCTCGATGCTGTTCTCGGCCGGCATCGGCATCGCGCTGCTGTACTACGG
TGCCTACGAGCCGCTGGACCATTTCCTGCATCCGCCCGGGCAACCCGGCGGGACCGTGGC
CGCCGGCCGCGAAGCGATGGTGCTGACCTTCCTGCACTGGGGCCTGCACGGCTGGGCGCT
GTACGCGCTGGTCGGCGTGGCGCTGGGCTACTTCGCGTACCGCCGCGACCTGCCGCTGGC
GCTGCGCTCGGCGCTGTACCCGATCTTCGGTGAGCGCATCCACGGCCGCATCGGCGACAT
GGTCGATGGTTTCGGCATCCTGGCCACGCTGATCTCGATGGTGACCAACCTCGGCATCGG
CGCGCTGGTGGTGCAGTCCGGCCTGGTCTACCTGTTCCACATCCCGGATACGCCGCAGGT
GCTGGTGGCCATCGTGCTGGTGATGATGGTGGTGGCCACCATCGGCGTGGTCGCCGGTGT
GGAAAAGGGCATTGCCTGGCTGTCCAACCTCAATGTGCGCCTGCTGTGTGGCCTGCTGCT
GTTCGTGCTGGTCACCGGCCCGACCCTGCACCTGTTCGATGGCCTGATCCAGAATACTGG
TGATTATCTCGGCGCGTTCGTGCGCAAGAGCTTCGACATGTACCTCAACGACCCGAAGGG
CCGTGAGTGGATGGGCTCGTGGACGCTGTTCTACTGGGCCTGGTGGATCGCCTGGGCGCC
GTTCGTCGGCCTTTTCGTGGCACGCATCTCGCGCGGCCGCACCATCCGCGAAGTGATCAT
GGGCGTGCTGCTGATCCCGCTCGGCTTCACCCTGGCCTGGCTGTCGATCTTCGGCAACAC
CGCCATCGACCTGGTGCTCAACCACGGCCAGGCGATCCTGGGTGAGGTGGCCCAGCACGA
TGCGGCGATGACGCTGTTCAAGCTGCTGGAATACCTGCCCGGCGCGCCGTACGTGGCCGG
TGCCGCAGTGGTGATCGGCTTCGTGCTGTTCCTGACCCCGGTCGACTCGGGCACGCTGAT
GATCGCCAACCTGTGCACCCGTCGCGTTGACGATGGTGTGGAAGACGGCCATGACGCGCC
GATCTGGCTGCGCGTGTTCTGGGCGGCCGGCATCACCGTGGCCAGCGTCGGCCTGCTGCT
GGCCGGCAATTTCAGTGCGATGCAGACGGCGGTGGTGCTGTGTGGCCTGCCGTTCTCGTT
CACGCTGGCGTTCTACATGTGGGGCCTGCTGAAGGCGCTGCGCACCGACCCGGACGCACC
CCGCCGCTGAGCGCCTCTGTAGAGCCGAGCCCACGCTCGGCTGCTGTTGGCGCAGAAGCA
GACGAGCGCAGGCTCGGCTCTACAGGGGGGCATCGCAGACGGAAAGGGCCGGACCCGCAA
GGATCCGGCCCTTTTCCGTTACTTGGCTGCCAGCTGGCGCAGCACGTACTGCAGCAGGCC
GCCATGACGGAAGTACTCGACTTCCTTCGGGGTCAGCAGCATCACCGAGACCTCGAAGGT
CTTCTTCGTGCCATCGGCCTTGGTCGCGGTGACCGTGGCGCGCTTGCTGGCACCGTCCTG
CAGGCCGGTGATGTCGATCACTTCCGAGCCGTCCAGGCCCAGGCTCTGCGCGTTCTCGCC
GTTGCGGAACTGCAGCGGCAGCACGCCCATGCCGACCAGGTTGGAGCGGTGGATGCGCTC
GAAGCTTTCGGCGATGACCGCCTTCACCCCCAGCAGCAGGGTGCCCTTGGCCGCCCAGTC
GCGCGACGAACCGGTGCCGTATTCCTTGCCGGCCAGCACCACCAGCGGCACCTTGTCGGC
CTTGTACTTCATGGCCGCATCGTAGATCGCCAGCTTCTCCGGCTGGCCACCGCCGGCGGG
GTAGTACAGGGTGTTGCCGCCTTCCTCGCCACCGAACATCAGGTTCTTGATGCGGATGTT
GGCGAAGGTGCCGCGGACCATCACGTCATCGTTGCCGCGGCGGCTGCCGTAGCTGTTGAA
GTCGGCCGGCTGCACGCCGCGTTGCTGCAGGAAGCGGCCCGCCGGCGAGTCCTTCTTGAT
GTTGCCGGCCGGGGAGATGTGGTCGGTGGTGATCGAATCGCCGAACAGGCCCATCACGCG
TGCGCCGTGCACGTCGTCGATGCTGCCGGTCTGCATGGTCATGCCATCGAAGTACGGCGG
GTTCTTGATGTAGGTGGAGGCATCGCTCCACGCGTACAGGTTGCCGTCCGGCGAGGCGAT
GGTGTTCCAGCGGGTGTCGCCCTTGAACACGTCGGCGTAGTTCTGCTTGAACATCTCCGG
GCCGATGGTGGCGGCGATGACATCGCCGATTTCCTTGTTGCTCGGCCAGATGTCGCGCAG
GAACACCGGCTGGCCATCGCTGCCGGTGCCCAGCGGCTGGGTGGTCAGGTCGATGTCGGT
GGTGCCGGCGATGGCATAGGCCACCACCAGCGGCGGGCTTGCCAGGTAGTTCATCTTCAC
TTCGGGGTGCACGCGACCCTCGAAGTTGCGGTTGCCCGACAGCACCGAGGTGACGACCAG
GTCGCCGGTGGCGATGCCGGCGCTGACTTCGGTCGGCAGCGGGCCGGAGTTGCCGATGCA
GGTGGTGCAGCCGTAGCCGACCACGTAGAAGCCGATCTTCTCCAGCTCCTTCAGCACGCC
GGCCTTTTCCAGGTAGTCCGTGACCACGCGCGAGCCCGGCCCGAGCGAGGTCTTCACCCA
CGGCTGGCGGTTCAGGCCCTTGGCGGCCGCATTGCGGGCCAGCAGGCCGGCACCGATCAT
CACCGCCGGGTTGGAGGTATTGGTGCAGGAGGTGATGGCGGCGATGACCACCGCGCCATC
CTTCAGCCGCACCTTGCGGCCTTCGATCTCGATGTCGGCGAAGCCCTTGGCCAGCTGCTC
GTTGCCGACCGCCGCGCCGCCGCCTTCATTGACGAACGAGGAAACATCATCACTGCGCTT
GTCGCGGTTGCTGGTCATGCCAACCAGTGCTTCGCGGTAGTTCTTCTGCACGTCCTCCAG
CAGCACGCGGTCCTGCGGACGCTTCGGGCCAGCCAGCGACGGCTTCACCGTGCCCATGTC
CAGTTCCAGCGTGGTGCTGTACTGGGCATGCGGGCTGCCCGGTTCGTGCCACAGGCCCTG
TGCCTTGGCATAGGCTTCGACCAGGTCGATCTGCTCTTCGCTGCGGCCGGACAGGCGCAG
GTAGTTCAGCGATTCGGCGTCGATCGGGAAGATGCCGCAGGTGGCGCCGTACTCCGGGGC
CATGTTGCCGATGGTGGCACGGTCGGCCAGCGGCAGGTGCTGCAGGCCGTCACCGTAGAA
CTCGACGAACTTGCCGACGACGCCCAGCTTGCGCAGCATCTGGGTGACGGTCAGCACCAG
GTCCGTAGCGGTGGCACCCTCGGGCAGCTTGCCGGTCAGCTTGAAGCCGACCACCTGCGG
AATCAGCATCGACGACGGTTGGCCGAGCATGGCGGCCTCGGCTTCGATGCCGCCCACGCC
CCAGCCAAGCACGCCGATGCCGTTGATCATGGTGGTGTGGCTGTCGGTACCGAACACGGT
ATCGGGGTAGGCGACCGCCTTGCCGTCCTTGTCGGCGGTCATCACTACGCGGGCCAGGTT
CTCCAGGTTCACCTGGTGGACGATGCCGGTGTTCGGCGGCACCACCTTGAAGTTGTCGAA
GGCCTTCTGGCCCCAGCGCAGGAAGCCGTAGCGTTCCTGGTTGCGCTGGAACTCGATCTT
GCCGTTGAGGTCCAGCGCGTCCGGCTTGCCGAACACATCGACCTGCACCGAGTGGTCGAT
GACCAGTTCGGAGGGGATCTGCGGGTTGATCTGCTCCGGCGAGCCGCCCAGCTTGACGAC
CGCGTCGCGCATCGCGGCCAGGTCGACCACGCAGGGCACGCCGGTGAAGTCCTGCAGGAC
CACGCGCGCCGGCATGAAGGCGATCTCGGTGTCCGGCTCGGCCGCCGGGTTCCAGCGGGC
CACGGCTTCGATGTGGTCCTTGCCGACGGTGATACCGCCGTCCTCGTGCCGGAGCAGGTT
CTCCAGCAGGATCTTCATCGAGTAGGGCAGGTGGGAGATATCGAAGCGCTGGCCCAGCGT
GGGCAGGCTGAAGTAGTCGTAGGTCTTGCCGCCGACGTTCAGCTGGCTGCGGGTGGAGAA
CGAATCGCTCATGCGGGGTAACTCCTTCTTGCGGATGGCTTGCAGTGGCCCGCGCATGGG
CGGGCCTGCTTGCGGTCGCCGCGGGCCTGACGGCCCCGGTCGTCCCAGTATGAACCTCAG
ACTGAATGGATTCATCCGGGCCGGGTCCCGGCCTGCGGCATCGGTTCCAGACTACAGGGG
AAGGTGTATGGCGTATGTCACGTTTGTGGCCGATCCTTTGCGAGGCAAGGGCTGGCGGGG
CGCCGGTCCTGTTCAGGGTGGAAGTATGCCCGGGGAAGTATGTATAATTTGTGCATACTC
TGGAGGGCCTACCGATGGAAGCCACTGTTGCAGAACGCGGACAGATCACCCTGCCCAAGG
CGGTGCGTGATGCCCTCGGCCTGACCAAGGGCACGCTGCTGAAGGTCGAGCTGGACGGCA
GCCGCATCATCCTGCGCAAGAGTGTTGACGATGCGATTTCACGGGCGCGCGGCAAGTTTG
CGCTGGACGGCTTCGAATCGTCCGACGCAGCGGTACGCGCGGTGCGTGACGAGGAATAAG
CCGTGATGATCGCCGTCGATTCACCGGTGCTGGTCGAGCTGCTCAGCAATGGTCCGCAGG
CCGATGCCGTGGAAGCCATCCTCCGGCAGAGCCTGGTCGGTGGCCGCGTGGTGGTCTGTG
GCGCGACCCTGGCCGAGGTCTGCGCATCGCTGCGCGGCGGCGCCGAGGTGCTCGAAGCGC
TGGAAGAAATGGGCGTGCACTTCAACCCGATGGAAGCCAAGTCGGCGCTGCGCGCCGGCG
AGATGCACCGCCGTCATCGCCAGCGCGGCGGCAGCCGCCGCAGCCTGGACGAATTCATGG
TCGGCGCCCACGCACTGCTGCAGTGTGACGGCCTGATCACCTGGAACGACACGTTTTACC
GCGACTACTTCAAGGGCCTGAAGCTGATCGTGCCGCACGCCTGAGCCCACTTTGTTATTT
CAACCTACGCATTACCCGGGAGTTGTCATGTTGGAAGCCTACCGCCACCACGTCGCCGAG
CGCGCTGCGCTTGGCATCCCGCCGCTGCCGCTGAGCGCGCAGCAGACGGCCGATGTCATC
GAACTGCTGAAGAACCCGCCGCAGGGCGAGGCCGAGTTCCTGCTCGACCTGCTGACCCAT
CGCGTGCCGGCCGGTGTCGATGACGCGGCCAAGGTCAAGGCCTCTTACCTGGCGGCGATC
GCCCTGGGCAGCGAGCAGAACCCGCTGATCAGCCGCGAGCGCGCCACCGAACTGCTGGGC
ACCATGCTCGGCGGTTACAACGTCGCCCCGCTGGTGCAGCTGCTGGACGACGCCAGCGTC
GGCACCATCGCCGCCAACGGCCTGAAGAAGACCCTGCTGGTGTTCGATGCGTTCCATGAC
GTGCAGGAAAAGGCCAAGGCCGGCAACGCCAACGCCCAGGCCGTGCTGCAGAGCTGGGCC
GATGCCGAGTGGTTCACCAGCAATCCGGAAGTGCCGCAGAGCCTGACCGTCACCGTGTTC
AAGGTGCCGGGCGAGACCAACACCGACGACCTGTCGCCGGCACCGGACGCGACCACCCGC
CCGGACATTCCGATGCACGCCCTGGCGATGCTGAAGAACAAGCGCGACGACGCGCCGTTC
ACCCCGGAAGAAGACGGCAAGCGCGGCCCGATCCAGCAGATCCTTGACCTGAAGGACAAG
GGCCATCTGGTCGCCTACGTCGGCGACGTGGTCGGCACCGGTTCCTCGCGCAAGTCGGCC
ACCAACAGCGTGCTGTGGTGGACCGGCGATGACATTCCGTTCATCCCGAACAAGCGCGCC
GGTGGCGTCTGCCTGGGTTCGAAGATCGCCCCGATCTTCTACAACACCATGGAAGATGCC
GGCGCGCTGCCGATCGAGCTGGACGTGTCGAAGATGGAACACGGCGATGTGGTCGAGCTG
CGTCCGTACGAAGGCAAGGCGCTGAAGAACGGTGAAGTGATCGCCGAGTTCCAGGTCAAG
TCCGACGTGCTGTTCGACGAAGTGCGTGCCGGTGGCCGCATTCCGCTGATCATCGGCCGT
GGCCTGACCGGCAAGGCGCGCGAAGCGCTGGGCCTGGCCCCGACCGATCTGTTCCGCCTG
CCGGTGCAGCCGGTCGACACCGGCAAGGGCTTCTCGCTGGCGCAGAAGATGGTCGGCCGC
GCCTGTGGCCTGCCGGAAGGCCAGGGCATGCGCCCGGGCACCTACTGCGAACCGAAGATG
ACCTCGGTGGGCTCGCAGGACACCACCGGCCCGATGACCCGCGACGAGCTGAAGGACCTG
GCGTGCCTGGGCTTCTCGGCCGACCTGGTGATGCAGTCGTTCTGCCATACCGCCGCGTAC
CCGAAGCCGGTGGACGTGAAGACCCACCACACCCTGCCGGAGTTCATCTCCACCCGTGGC
GGCGTTTCGCTGCGCCCGGGCGACGGCGTGATCCACAGCTGGCTCAACCGCATGCTGCTG
CCGGACACCGTCGGCACCGGTGGTGACTCGCACACCCGTTTCCCGGTGGGTATTTCGTTC
CCGGCCGGTTCGGGCCTGGTCGCCTTCGCCGCGGCCACCGGCGTGATGCCGCTGGACATG
CCGGAGTCGGTGCTGGTGCGCTTCAAGGGCAAGATGCAGCCGGGCGTGACCCTGCGTGAC
CTGGTCAACGCGATCCCGCTGTACGCGATCAAGTCGGGCCTGCTGACCGTGGCCAAGGCT
GGCAAGAAGAACATCTTCTCCGGTCGCATCCTGGAAATCGAAGGCCTGCCGGAGCTGAAG
GTCGAGCAGGCGTTCGAACTGTCCGATGCCTCGGCCGAGCGTTCGGCGGCCGGTTGCTCG
GTGCGCCTGAACAAGGAACCGATCATCGAGTACCTGACCAGCAACATCACCCTGCTGAAG
TGGATGATTGCCGAGGGTTACCAGGACCCGCGTTCGCTGCAGCGTCGCATCGAGAAGATG
GAAGCGTGGCTGGCCAACCCGCAGCTGCTGGAGCCGGATGCCGACGCCGAATACGCCGCC
GTCATCGAGATCGACCTGGCCGACATCCATGAGCCGATCGTGGCCTGCCCGAACGACCCG
GACGACGTGAAGACCCTGTCCGAAGTGGCCGGCGCCAAGATCGACGAAGTGTTCATCGGT
TCGTGCATGACCAACATCGGTCACTTCCGCGCCGCTGCGAAGCTGCTGGAAGGCAAGCGT
GACCTGCCGACCCGCCTGTGGGTGGCCCCGCCGACCAAGATGGATGCTTCGGAGCTGACC
AAGGAAGGCGTGTACGGCACCTTCGGCGCTACCGGCGCGCGCATGGAAATGCCGGGCTGC
TCGCTGTGCATGGGCAACCAGGCGCAGATCCGCGAAGGCTCCACCGCGATGTCGACCTCG
ACCCGCAACTTCCCGAACCGCCTTGGCCGCAACACCAACGTGTACCTGGGTTCGGCGGAA
CTGGCGGCGATCTGCTCGCGCCTGGGCCGCATCCCGACCAAGGAGGAGTACATGGCGGAC
ATCGGCGTGATCAACGCCAATGGCGCGGAGATCTACCGCTACATGAACTTCGACCAGATC
GAGGAATACCAGGACGTGGCCAAGACGGTCGCTGCCTGATGCGGTAACTGAAAACCCCCG
GCTCGCGCCGGGGGTTTTTTTGTGAGCGGATGACGCATGGTAGTGCCGGCCGCTGGCCGA
CAACCCGTTGAAACGAAGAACCTCCGGTGAAAGCCGGGTTTCTATTGTGCCCGGCCAGGT
GGCCTAGCCCATGCGCATCGCGGTTCGGGTCTGCTCCTGGGCGTGGTCTTGCTGACCGAC
CTGCTGTGCCTGCGCAATCTGTTCGGCCTTGGCGATCGACTGCTCCACCGGCGTATTGAT
TGCCTCGCTGATCGGAACCGACGCCCGCAGGTGTGCCGGATTGCCCGGTGCTCCCTGCAC
AACGAACATGCGAGGGCCCGAGCCATCGCTGGGTGGACTGCCCAGGACCACATGATCAAC
GCGTTCGAGGCCGCTGCTCTTGGCCGTCGCAAGCAGGCTGGCCGTCATGCGCTCACTGGT
TTCATCGAAGTTGCGCCCGTGCCTGGCATCCACGGCGGATACACCATCGCGGATCTGCTG
GTAGAGCGCATGGTCTGGATGGCCTTCCTTCCTGGGATCCAAGCCTGCCTTGTCCAAGGT
TGACTCAATGCTCTCCTGCAATGGACTCCTGGGAGAGAAGCCGGGATTGCCGAGAGAGGG
CGAGCCCTTGTCGGTTGCATCCTGGGTCAGTTGCTCCCCCGGCCTGAGCGCATTCCGGGC
CCGCTGCTCCGCTTCAGCCTCGCGGCGGGCATATGCACCGGCTTCCTCAATACCGCGCAG
GTAATTGACCCCGTCGCGCAGCAGGCCAGGTCCGCCGCCGACAAGCATGGTCGCGCCTGC
GCGCAACTGATGAACATCACTGCGGTAGTCGGCAATCCGGCGCAGGTCTTCGGGATCTGT
GATCCGGGCCTGGGGATTGTCCAGTACAGACGGCACCGGGCCCTTGCCGGTCACGCGATC
AAGGAAATGAACCAATCGATGGGAGTCGCCCAACTGGACCGCCACCGCGGCGGACATGAC
ATGGCCGCTTTTCATCCCAGGTGTTCCAAGCGAGGCGATGCGCTGGCCGTGCTCGGCGTT
GCGCAGGACCTCCAGTTCCCTGGGCAGCGCATACATCTCGACCTTGCCGTAATGAGGACC
GCCCGCGCTGACCAGGTCGCCTGCCATCACATGGTTGGTGAAGGGCGCCGCGTTGGCCGG
CTGGCCCTCAGGAAGGCGATACGCCAGCCCGGCAGCACCGTAAGGATTGAATGCGTCGCC
GGGGAGGTTGTAGTGGTGTGCAGTGATCTGGGCGAGCGCGCCGCCCAGCGAGTGGCCGGT
GACGTACACCGGACCATACCCATTCTCTTTAGCCAGATCGATCGCCTGCTTGGTGAGTGC
GAGGGCATCGCCGAGTTGTGCGTTGACTCTTGACGCCTTGGTAGCCGATGGCAGAGTTTA
GGCTGGCCAGTACACGATATTCCGTCCCGGCGATGGTAACAATGGCCTTGGGCGCAGGGA
GCGGATCCTTGTAGACATGATCTGAGAGGGCTGCATTTGCTCCAGGATTCATTGGGCTGT
TCCTTCAGTCCGTGTGGAGATTTCGATTGGGAAGTAATCCTTTCGCTTATCTTGAGGCAT
CTTCTCGTACCAAGTCGAAGGCTCGGTAGGCGTCCACTCTGGCGATCCCCCTGAAGTCAT
GGGGCGTAAGGCGCGATGTACGTAGGTAGTAGCGAGTTTCTCGGTTTCAAGCTTTGTGAA
TGAAGTCCATGCGGTTGCTTGGATAGGGCGATCATCGATGATGAAGGCGAATGAAGCTTC
CACGAGCACGGGTGTCCAAGTGCACGGGCCGCGACCGTAATAGTCGGCAACTTCCATGCC
ATCGTTGAATACAACACTGCTGAATTCAGTGGCACTGAGGCGCTGTGCCTGAAGCTCAAC
CTTGTGCTGGTTCGGCTCGTACTGCACCCCCTCCCAATTGTTGACCGGAGGGAGACAGAG
TGGGTCTATCTCATACGTGACAAAGACCGAAGGAACGGGGACATCCACGGGTGCATCGTG
GACCCGAATCACAATCGGCAGCGCATCCCTGGGTGCAGGATTCTCGCGATAGACCGGATG
TGAGCGTTCCTTGTTGCAGCCCGGAACGGCCAGTGTGATCGAGGCGATCAACGCAACGTG
AGCAAGGGGCGGGAGAACTTTCAGCATGAGCGGTCCATGTCGCTGCAGGATTTTCCTTGA
TCCCTGGAACATGCGGTCTCATCACGAACGACGGCGCCGCATCCGGGCAAGTGCGACAGG
TTGCGCAGTGGGTATTGCCCGCTATCCGGACCTCCCTCCCTGCGTACCCGAGCAGCGCGG
CCTTGCGGGGTAACGTTCATCGGCGTTCCATTGCTGTGCGATACCTGACTATACGACCCG
CTCCAGCCGCGCTCCAAGTCGGTGTCCTGCGGGCCTCCCGTTTGGCGCGCATGGCTTGCG
GCAGGATCAAACCTCGATCAGCGTCGTTGAAACATCAATGGTCGAAAGTGCTGGCGGCGG
ATCGGCAATGGAGCCTGACGTCTCTTGGAGGTGTCCAGCAGGGTGCAGAGCCGAGCATGG
GCTCGGCTCTACAGGGACCTGTCAGCCGCGGGCGAGGGCGAGCAATCGCTCGGCGATCCG
CTCCAGCGGCACCTGTTCCTCGGCCGCGCCCAGCTTGAACGCGGCACCCGGCATGCCCCA
GACCACGCTGGTGGCTTCGTCCTGCACCAACGTCGGCGCGCCGGCCTGGCGCATTTCCAG
CAGGCCGCGTGCGCCGTCGTCGCCCATGCCGGTGAGGATGGCGCCGATGGCGTTGCCACC
GGCGTTCTGCGCGACCGAACGGAACAGCACGTCCACTGCCGGCTTGTGGCGGTTCACTGC
CGGGCCATCGTCGACGCGGCAGCGCCAGCGCGCACCGTCGCGGATGATCCGCAGGTGCTT
GCCGCCCGGCGGCAGGTAGGCGTGGCCGGGCAGCACCGCTTCGCCGTCGCTGGCCTCACG
TACCGCCATCGCCGAGTGGCGGTCCAGGCGTTCGGCGAAGGCACTGCTGAAGCTGGCCGG
CAGGTGCTGGGTCATCACCACGGCGGGCGCGTCGGCAGGCATGCCTTCCAGCACCACGCG
CAGCGCTTCGGTGCCGCCCGCCGAGGAACCGATCGCGATCAGCCGGTCGGTGGTGCGGAA
CTGCGGCGCGGCCGGGCGTATCGCGGGCGCGGCGTCCAGCATGAGCTTCGGCGCGGCAGC
GCGCACCAGCGGACGTACCCGCGAGCGCGCCGCCATCTTGACCTTGGCGATGATCTCGTC
GGCGTAGCCCTGCAGGCCGCGGGCCACGTCCAACTTCGGCTTGGACACAAAATCCACGGC
GCCCAGCGCCAGTGCCTGCAGGGTGGTGTCGGCGCCGCGCTCGGTGAGCGAGGAGATCAT
CACCACCGGCAACGGGTGCAGGCGCATCAGGTTTTCCAGGAACGCCAGCCCGTCCATGCG
CGGCATTTCCACGTCCAAGGTGATCACGTCCGGGGCCAGTCGCTTGATCTTTTCACGGGC
CAGCAGCGGGTCGGCGGCGGTGCCGACCACGTCGATGGCGGGATCGCTGGACAGGATCTC
GGTGAGCATCTGGCGCACGACGGCAGAGTCGTCGACGATCAGCACCCGGCAGGGGGCGTT
GCCGGTAAAGGTCATTCGAACAGCTCCACGCCACCGGTGACCGGCGCCTTGGACAGGCGC
GCACGCACCGCCGATTCGGTGGCGGCCACTTCGGCCTCATGCGCATGCGGCAGGCGCTGC
ACCACCACGCGGCCGGTGTCAGCGAAGAACCAGATCTTGCGCGGATGGATGCCGCACAGG
TCCTCGGCGATGATCGGGATGTGCTCGGCCTGCAGGTACTGGCGCACGAACTCGGCGTTG
CGGGTGCCCACTGGATTGCTGGTGAAGCCCTTGAGCACGTTGGCGCCGCCGAACACCTTG
GCTTCGATGCGCTTGCGGTGGGCGCCCCGCTTGAGCATGTCGTTGATCAGCAGTTCCATC
GCATAGCTGCCGTAGCGTGCGGGTGCGCCGTCACCGGCGTTGCCCTCCGGCAGCAGGAAG
TGGTTCATGCCGCCGATCTTCAGCACCGGGTCGCGCAGGCACGCCGCCACGCAGGAGCCC
AGCGTGGTGGTCAGCGCAGTGGTGTCATCGACCACCAGGTATTGGGTCGGCAGCAGCTTG
GCGGCGATGGTCTGGAAGCGCGCATCCTGGTAGCGCATCACATCGTCGGTACGCAGCGAG
GCATTCATGCGCCGGCCTTTGCCGCACGGCGGTACAGGGTGCGGCCGCAGGGCTGGATCA
GGTCGGCGGCGTGCAGGTAGTTCTCCGAATGGCCGGTGTAGAGCAGGCCGTCATCGGCCA
GGTGCTGGACCAGGCGACCGAGGATGGCGCGCTGGGTCGGCTTGTCGAAGTAGATCATCA
CGTTGCGGCAGAACAGCGCGTCGAACGGGCCGCCGACGTCGTAGCGCGGGGCGAGCAGGT
TCAATGGGCGGAACTCGATCAGTTCGCGCAGCGCCGGCAGCACGCGGCACTGGCCCTCGT
TGGGGCCGCTGCCGCGCTGGAAGTAGCGGCGGCGCAGGTCCGGATCGAGGCTGGCGACGC
GATCGATGTTGTAGACGCCGCGGCCGGCGGTGGCCAGCACCTGGGTATCGACGTCGGTGG
CAATGATGCGTACCGGCGGCTTCAACGTGCCGAAGGCCTCGCAGGCGGTGATCGCCATCG
AATAGGGCTCTTCGCCGGTGGACGCCGCGCACGACCACAGCAGCAGTGGGGCGCGGCTGG
AGCGCTGTTGGAGTTCCTCGCGCAGCTTGTCGAAGTGATGCGGTTCGCGGAAGAACGAGG
TCAGGTTGGTGGTCAGCGCGTTGGTGAACGCCTGCCATTCGTCACCATCTTCCTGCTCCA
GATGGTCCAGGTACTGCTGGAAGCTGCGCATGCCCAGCGTGCGCAGGCGGCGCGACAGGC
GGCCATAGACCATGTCGCGCTTTGCCGGCGCGAGGGCGATGCCCACGCGCTGGTAGATCA
GGTCGCAGACGCGGCGGAAATCGCGGTCGGCGAACTCGAATTCGCGCGGGCCGGTGACGA
TGGGGGTAGGACTTTGCACGGGGGACGTGTCCATCGGCAGAGGCGGCGGCCGCAGCCGCC
GCGGGTGGGTCTCAGAATTCCTGCCAGTCGCTGTCGCTGGCGGCGAAGGTGCTGGCGTTG
CTGCTGCGGCGGACCGGAGCGGGCGTGCTGGTCGGCTGCGGGCGTGCCACGGTGGTGATA
CGGGCCGGCTCCGCGCGCGCGGCCACGGCCTTCACTGCGGCGGACACCTGGTTGTCGAGG
CGGAAGATCGCCACGGCGTCAGCCAGCTGGCCGGCCTGGTCCTCCATCGCGCGTGCCGCA
GCAGTGGCTTCTTCCACCAACGCAGCATTCTGCTGGGTGGTTTCGTCCATCTGCACCACG
GTCTGGTTGACCTGCTCGATGCCCGCCGACTGTTCCTGCGAGGCCGCAGAGATCTCGGCC
ATGATGTCGGTCACGCGCTGCACCGAGGCGACGATCTCGCCCATGGTCGCGCCGGCCTTG
TGTACCAGCGCCGAGCCTTCGGCAACCTTGCCGACCGAGTCGTCGATCAGGCCCTTGATC
TCCTTGGCGGCGGCGGCCGAGCGCTGGGCAAGGGTGCGCACTTCGCTGGCGACCACGGCG
AAGCCGCGACCCTGTTCACCGGCACGGGCGGCTTCCACTGCGGCATTCAGTGCCAGGATG
TTGGTCTGGAAGGCAATGCCGTCGATGACCGAGATGATCTCGGCGATCTTCTTCGACGAG
GCTTCGATGGCCGACATGGTGGTGACCACCTGGCCGACCACGTCACCGCCCTGCGAGGCG
ACACCGTGCGCGCCGATGGCGAGCTGGTTGGCCTGGCGTGCGTGCTCGGCGTTCTGGCGC
ACGGTGGAGGTCAGTTCCTCCATCGAGGCGGCGGTTTCTTCCAGATTGGCGGCCTGCTGC
TCGGTGCGGCGCGACAGGTCGCTGTTGCCGGAGGCGATCTCGCCGGCGGCCAGGGTGATG
CTGGAGGCGCTGGCCTGGATCTGGCCGACGATCTGGGTCAGCTGTGCAACGGTGGTGTTG
GCATCGTCGCGCATGCGTGCGAACACGCCCTGGTAATCACCGTGCATGCGTGCGGTCAGG
TCACCTTCGGCGATGGCCGACAGCAGCTGCGAGAGCTTGCCGAGGTTGTCATCGCTGACC
GCCATCATCGCGTTGAGGTTCTCCAGCATCAGGCGGAAATCGTGATCGAAGCGCTGCGCA
TCGCCACGGAGGCTGAAGTCGCCGGCGGCGGCGGCGCTGGCCAGCTGCTTGATCTCGGCA
TTGATGCGGCCGAGGTTGGCCTTGACCGTATCAACGGTGGTTGTCATCGCGGCCTTTTCG
CCCGGGTAGCGTGCAATGTCGCGGCTGAGATCGCCAACCGCGTACTGCTGCACCACGTCC
AGCACGTCGTGCAGGGTCTGCACGTGGCCGCCGACCAGGGCGTTGGTTTCCTGCACCATC
AGCCCGTACTCGCCGGGGAAGGCGCTGGCGTCGATGCGGTAGCTCAGTTCGCCGCCGTCA
TGACGGCGCGCCATTTCGCGCTGGCCGGTGATGACTGCATGCAGCTGCTGCTGCATGCCG
GCCATGGCCTCCAGCAGGCGGCCGGTTTCGTCGTGCGGCTGCGGGCCGATGTGGCTGTCC
AGCTTGCCGCCGGCGATGCCTTCGGCCACGGCGGTGGCCTGCTTCAGCGGCACGGCGATG
CGGTTGCCGATGACCCAGCTCAGGGCCAGCACGATCAGCACCAGTACGCCACCAGAGACC
GCCATGATGGCGGTGAACACCAGCGCCTGTTTCTGCACGTCGTCCATGTAGACGCCGCTG
CTGACCACCCAGTTCCAGGGCGCGAACAGGCCGGCATAGGCGACCTTCTCGACCTCGCCC
TTGCTGCCCGGCTTGGCCCAGCGGTAGTTGACGAAGCCGCCGCCGGCGCGAGCCGCTTCG
ACCTGGTCGTAGTAGATCCGTACGCCGTCGTCGGTGCGGAAGTCCTTCATGTCCTTGCCG
ACCAGGTCCTTGCGGAACGGGTGCATCAGCAGGCGGTAGCCGGTGTCGTAGATGTTGAAG
TAGTAGGTATCGTTCCCGGCGCGCATGACCTCCAGCGCCTGCAGCGCGGCGCTCTTGGCG
GCCTCTTCGCTGAGCTCGCCGGTACCGGCCAGGCGGTGGTAGTGCAGCAGGATGCCGTAG
CTCAGTTCGACCTGGGTCTTCAGCGCGCTCTTGCGGGTTTCGGTCAGGTCCAGGTACTGC
ATGCGGGCGGCGATCACCGAGAGCGCGATCACGCCGAGCGCGATGAGCAGCGTCAGCAGG
TTGAGCTTGCGCCGGACGGAAAGATTGCGGAAGTAGTGTTGCCAGCGATGCAGGAGATTC
ATCGAGCAGGACCAGGTCGAAGCGGGCGGGCGGCGCCGTGCCGGTCAGCGGCGGGATACG
CCGTGACAACCCCGTTATCGGCCGCGCGGGCGGGGGATTGAGGTGCGGTGTCCGAACGTA
TTCAGGTTTCCTTGCAGCGGCGGCTGCGGCGCTGCCTGCGGCAGGCTTTTGAAGCAACGG
CAACGGCAACGGCAACGGCAACGGCAGGTCATGGCGATGGGTAGCTACGGGTTGGCCGGG
TCGGGGTGGGCAGGCAGGACACGCCGTGAACCCATCCATGGGGGCTCGATGGCGCCATCC
ATGGCGCCAACGGTCCTGCC
>contig00006 len=285109 cov=33.2 corr=5 origname=NODE_6_length_285109_cov_33.165340_pilon sw=shovill-spades/1.0.4 date=20230425
CGGGAGTGTCCGCGGCATGGATGCCGCGGCCAAGCCCCCATGGAAGGGTTTACGGCGTCT
CCCGCAACCGGACCCACCCCGCCATCCCAGATAGCCCGCTGTCGCTGTTGCTGTTGCTTC
GGCCGTTGCCGTTGCCTCTGCGGGTGCAGGGCGCAGCCCTGCAGCCCCCCCTTCCCTGAG
CATTCCGCGCAGTGGTTTGAGCGCCGTGCACACGCCGGCCACGGCACGCTGGGCACAACG
GAACCGCCCGTCATCCACCGAGAACCGCCATGATCCTGCGTCCCCTGCCGCTGCGCGGCG
CCCTGCTGCTGGCCCTGTCGTCCCTGCCGCTGGCTGCACTGGCCGAAGCCACCTCGCCCG
CTCCCACCCAGCAGGTGCCCGGCGTCTACCACCAGCGCGTTGGTGCGCTGCAGGTCACCG
CCCTGTTCGACGGCGTGGTCGCGCTGGGCCGGCAGGAAGTGGTCGACGTGCCGCCGACAC
TGGTCAGCCGCCTGTTGGAAGGCCGCTACGTACCGGAAGACAAGAAGGGCCTGCAGACCG
CGATCAACGCCTTCCTGGTGCGCCAGGGCAACCACCTGACCCTGGTCGATACCGGCACCG
CGCAGTGCTTCGGCCCCGGCCTGGGCCAGGTGCTGGGCAACCTGCGCGCCTCCGGCGTGG
ACCCGGCCGAGGTGGACGAGGTGCTGCTGACCCACGCCCACCCGGACCATCTGTGCGGCG
TGCTCGACGCGCAGGGCAAGCCGGCCTACCCGAATGCCACGGTGTGGTTGTCCAAGGCCG
ATGCCGATTACTGGCTCAGCCCGGCCAGCGAGGCCACGGCGCCGAAGGGCGTGCGCTTCG
CCTTCCCGCTGGCACGCAATGCGGTCGCGCCCTACCAGGCCAGCGGCCACCTGCGCACGT
TCAGCCCCGGCGATGCCCTGCCCGGTGGCGCGGTGGCGATGGACACCCACGGCCATACCC
CCGGCCATGTCTCCTACCGGTTCGACAGCCAGGGCCAGTCACTGCTGGTGTGGGGTGATG
TGCTGCACTTCCATGCGGTGCAGTTCGCGCACCCGGAAGCGGCATTCGAGGCCGATTCGG
ACCGCAAGGCGGCCATCGCCAGCCGTCGCGGGCTGCTGCAGCAGGCCACCGCCAACGGTT
GGTGGGTGGCCGGTGCGCACCTGCCGTTCCCGGGCCTGGGCCATGTGCGTGGCGAGGGCC
AGGCCTATGCGTGGGTGCCGGCGGAGTATTCGCCGTTGTGAGGGTGTGCCGACCAAGGTC
GGCACCCACCCGATCGGGTAGCGCCCGGCTGCCCGGTAGCGCCCGGCTGCCAGCCGGGCG
ACCGTAAATGCCTTATTCCAGCCCCAGCCAGCCGCCGATCACGCCGCGGGCTTCGTCCAC
GCCGGTACGGTCTTCGCCGGAGAACACCTGCACGCTGACGCTGTCACCGTAAGCCGATTG
CAGCTTCTTGCGCACCTTCTGCAGGGACTGCATCTGCTGGCTGCGGCTGAGCTTGTCGGC
CTTGGTCAGCAACGCGTGCGCCGGCAGGCCACGCTGCACGGCATAGGACAGCATCTGCCG
GTCGTAGTCCTTCAGGGGGTGGCGGATGTCCATCACCACCACCAGGCCCTTGAGGGCCTC
GCGGGTGCGGAAATACTTGTCAATGAAGGCCTGCCAGTGCGCCTGCAGGTCCAGCGGTAC
CTTGGCGTAGCCGTAACCGGGCAGGTCGACCAGATGCGCTTCCGGGGTGACCTGGAAGAA
CACCAGCTGCTGGGTGCGGCCGGGGGTCTTGGAGACACGGGCCAGGGCGTTCTGGCGGGT
CAGCGCGTTGAGCGCACTGGACTTGCCGGCGTTGGAGCGGCCGGCGAAGGCCACTTCAGC
CCCTTCGTCGGGCGGCAGCTGCCGCACGTTGTGGGCCGAAAGGTGGTAACGGGCGCGTTC
GATGAGCAATGACATGTGCCTAGGATCGCATGTTGCGGCGCCGCGCGCCCGTGCCGGCGG
CCGCTGCGGCCATTTTGCTGCACTGCTGCGTTGACCGTGCGCGGAAACGCCGTTGATAAT
CCGGGCGATGCCGGCGGCCACCGTCCGGCCCGGTCCATACGGAGCTTCAGCATGCGCCAC
GCTCGCGTTCTTGCCGTATCCGCCCTTGCCACTGCTGTAGTCGTTGCCGCTGCTGCGTTC
GCGCAGACCACGCTGACCCCGCTGCCCGACAACGGGCCGATCAATACCGCCTCGCTGGAG
GTGGACTTCAGCAAGACCCACTGGGGCGATGCCAAGGCCGGCCAGACCAAGGCGACGGCC
TGCGCGGCCTGCCATGGTGCCGACGGCAACTCCACGGTGGAGATGTACCCGTCCATTGCC
GGCCAGAGCGAGCGCTACGTGGCCCAGCAGATGGCCCTGATCGCCAACGGCCAGCGCAGT
TCCGGCGCGGCGGTGGCGATGGTGCCGTTCGTGCAGAACCTCACCCCGCAGGACATGCGC
GATATCGGCGCCTACTTCGCCACGCAGAAGGCCAACGCCGGCATCGCCGATGACACGGCA
GTGACCGATGGCCCCTACAAGGGCATGAAGTTCTACGAGATCGGCCAGCAGCTGTACCGC
GGCGGCGATGCCAAGCGCGGCCTGCCGGCCTGCATGGCCTGCCACGGCCCCAGCGGTGCC
GGCAATCCCGGCCCGGCCTATCCGCACCTCGGTGGGCAGCACGCCAGCTATGTCGCGCGC
CGCCTGCAGGAGTACCAGGCCGGCCAGACCAACGAGACCGACAAGGCGCACTTCCAGATC
ATGGCCACGGTCGCGCAGAAGCTCAGCGAGCAGGAGGTGCAGGCGCTGTCGAGCTACCTG
CAGGGCCTGCACAACAAGGCCGACGATGTAGCCGCTGCGGCCACGCCGACGCAACCGGCT
GCCGCCCCCTGACCACCACTGGTCGGCCCGGGCCGCGACGCCGGCCCACGGCTGCGGTAT
GTTTCCTTCACGCCGGCGACCGCGCCGGCGTTGCTTTTTTCAACGGAGATGCGTGTCGAT
GAGGTTGATTTCCCGCCTGCTGTTGTCCGTGCTGGTGCTGCTGCCGCTGGCAGCCTGCGC
CGCCACCCCCGCCAATGCCCCGCTGGTCGAGGGCAAAGACTACGAGCGCATCGCCCAGCC
AGGCCCGTTCCAGCCGCTGGCCGGCAAGATCGAAGTGGTCGAGGTCTTCGGCTATACCTG
CCCGCACTGCGCCCATTTCGAACCGCAGCTGGAAGCCTGGGCGGCCAAGCTGCCGGCCGA
CGTGCGTTTCACCCCGGTGCCGGCGGCCTTCGGTGGCGCCTGGGATGCCTGGGCACTGGC
CTACTACGCCGCCGACGAAGTCGGCGTGGCCAAGCGCAGCCACGCTGCCGTGTTCAAGGC
CCTGCACGAGCAGGGATCGCTGCCGATGCAGAACGTCTCGGCCGATGAGCTCGCCACGTT
CTACAAGGCCTACGGCGTGACCCCGGACCGCTACCTCCAGGCCCTGCGCGGCGATGCCGT
GCAGAAGAAGGTCGAGGCCGCGCGCGCGTTCGCCCAGCGCACCAAGATCCCGGGCACCCC
GGCCATCATCATCAACGGCCAGTACCTGGTGCGGGGCAACAGCTTCGACGACCAGCTGCG
CATCGCCTCGGCGCTGATCGCGCAGGCCCGCGCCGCCCGCGGCCGCTGAACCAACGCCCA
CCCTCGACACGGCGCTGTCGCCGCCGCATGTCATCATTTCCCCCTGGCTGGCGCCTGGCG
CCGGCCCCCACCTTTCTAGATGCTGGAGACGTTTCCATGAAGATCCGTTACGCCCTCGCC
CTCGCAGCGCTGCTGCCGATCCTGGCTGCCTGCAAGGCTGATGACGGCAGCACCAACACC
ACCGCGGCCCCGGCCGCACCGGCAGCCGCCCCGGCCACCGCCGAACCGGCCGCTGCGCTG
GCCACGGGCAGCGAAGGCACCGCTCCGGCTGCCGCCGAAGGCGAAAAAGCCCCGGCCGAA
GCCGGCCCCGCCGCGGCGCCGGCCCCGACCACTGCCGCGCTGACCGGCCCGGCCCCGGTG
GAAGGCGCCGATTACCAGGTGATCCCGAACGGCCAGCCGTTCCAGCCGGCTGCCGGCAAG
ATCGAAGTGACCGAGATCTTCGGCTACGTCTGCCCGGCCTGCGCCGCATTCCAGCCGCTG
GTCGGCCCGTGGAAGGCCGGCCTGCCCAGCGACGTGAACTTCGTCTACGTGCCGGCCATG
TTCGGCGGCACCTGGGATGACTACGCCCGTGCCTTCTACGCGGCGCAGACCCTGGGCGTG
CAGGAGAAGACCCACGAAGCGCTGTACGCCGCCATCCACTCGCAGAAGACCCTGAAGGGC
GAGCGCGGCCGTGACTCGGTGGAAGACATCGCCAAGTTCTACGCCACCTATGGCGTGGAT
CCGAAGCAGTTCGCCGCCACCATGGGCAGCTTCGCGGTGAACGCCAAGACCAACTCGGCC
AAGCAGTTCGCCCAGCGCAGCCAGATCAGCGGCACCCCGTCGATCATCGTCAACGGCAAG
TACCTGGTGAAGGGCAAGAGCTTCCCGGACATGCTGCGCATCGCCGACCACCTGATCGCC
CGCGAACGCGGTGCGGCCCAGGCTCACTGATCCAAGAGAAGCATTTCCCGGCCGTGAATT
CCCCCCGTACACGGACCCTGCGCTTGCTGACGGCCAACATCCAGGCCGGCTCAAGTACCC
GCCGCTACAGCGACTATGTGACCCGCAGCTGGTCTCATGCGCTGCCGGCGGGGCGCAAGC
GCAGCAGCCTGGACGCGATCGCCACCCTGGCGCGCGACCATGACATCGTCGGCCTGCAGG
AGGCCGATCCGGGCAGCCTGCGCTCGGGCTTCACCAACCAGACCCACTACCTGGCCCAGC
GCGCCGGCTTCAACTACTGGAGCCACCAGCCGAACCGGCGCATGGGCGGCGTGGCATCCA
GTGCCAATGGCCTGCTGAGCAAGCTGGAACCGGTGGAAGTGCAGGACCATGCCCTGCCCG
GCCGCATCGGCGGGCGCGGCGTGCTGCTGGCCAAGTTCGGCGATGGTACCGATGGCCTGG
CGGTGGCGGTGGCGCATCTGTCATTGGGCGCGGGCTCGCGGATGTCGCAGCTGGGCTTCA
TCGCCGAGCTGCTGTCCGACCACCCCAACGCGGTGCTGATGGGCGACTTCAACTGCCTGG
CCGAACGCCCGGAAATGCAGGTGCTGTACCAGAAGACCCGGCTGCAGCCCCCGGGCTGCA
TCGTGCCGACCTTCCCCAGCTGGCGCCCCGACCGCGCCATCGACCACATCCTGGTCAGCA
GTGGCCTGCAGACTCGTACCGTGGAAGCCGTACCAGCCGCGTTCTCCGATCACCTCGCCC
TGGCGATGCAGATCGACGTCCCGGCCGACGCCCTGCGCTGACCCCAAAAAGGGGACGGAG
GGGATTAAGTCGTTTATGCATAAACGACTTAATCCCCTCCGTCCCCTTTTTCAGGCGGCG
GCCGGTACCTTCAATCGCCGCGCGGTCATCGTGCTGCCCACCGAGGCCAGCACCGTGCAG
CCGATCGCCAGCCACTGCAGCCCATGCAGGTGCTCGTGCAGCAGCAGCATCGCCCACAGC
GCGGCCACCGCCGGTTCCATGCTGATCAGGATGCCGAAGGTCTCCTTCGGAAGGCGCTTG
AGCGCCATCATCTCCAGTGACATCGGGATCGCGCTGGACACCAGCGCCACCAGCAGCCCG
GCGGCCAGGATCTTCGGGTCGAGCAGCGCGGCACCGGCATGCACCACGCCCACCGGCACC
ACCACCAGGGATGCCGCCAGCAGCCCCAGCGACACCGAATGCCCGGCGTGCAGGTGGCCG
GCACGCTTGCCGAACACGATGTACAGGCCCCAGCACGCCGCAGCACCCATCGCATACAGC
ACGCCGGCCGGATCCAGCGCCGGGCCGCCGCCGATCGGCAGCAGCAACAGCAACCCCACC
GCCGCACAGCCCACCCAGAGGAAATCGATCGGTCGTCGTGACGACAGCATCGCCACCGTC
AGCGGCCCGGTGAACTCGATGGCCACCGCGATGCCGAAGGGAATCGTACGCAGGGCCATG
TAGAACAGCAGGTTCATCAGGCCCAGGGTGAGCCCGTAGCGCAGGATGGTGATCGCATCC
GCGCGGCTGGTCTTCCAGCGCCACGGCCGCCAGAACAGCAGCAACAACAGCGCCGAGAAG
CCCACGCGCAGCGCGCTGGTGCCCTGCGCGCCGATCAGCGGGAACAGGTGTTTTGCATAG
GAGGTGCCGATGGCCAGCGAGGTGACCGAGCCAAGCACCGCCAGCGCCGGCAACATCGGC
GCGAGTCGTGGGGTCTGCATGGGCAAAGTCTATTGCGCCGGCGCCGAGCACTTGGCTCAA
TTGACGGCCCGTTCGTGCAACTTCTGCTCGCCATGGCCACCGCCCCCGTGCTCGACAGCT
TCGACCGCGCCATCCTCGACCTGCTGCAGCGGGACAACACCCTGCCGCAACGCGAAATCG
CCGAGGCCGTGCACCTGTCTGCGCCGGCCGTGCAGCGCCGCATCAAGCGCCTGCAGGACG
GCGGCGTGATCGCCGCCAACGTGGCGGTGGTCGACGCGGCCCAGGTCGGGCGGCCACTGA
CCATCATCGTCGAGGTGCGCGTGGTCAGCGAGCAGCGCGACCGCGTGGCACCGTTCAAGC
GCCGCGTGCAGGACGACCCGGCGGTGCAGCAGTGCTACGCGATCACCGGCGATGGCGATT
TCCTGCTGCTGCTTTCGGCGGCGTCGATGGAAGAGTACGAGGCCATAACCGAGCGGTTGT
TCGGCGGCGATGACAACATCGAACGCTTCAGAACGTCGGTGGCACTGGGGACGTTGAAGC
GGAGTTTCGAAGTGCCGCTGCTGCCAGGCCTGTAGAGTCGAGCCATGCTCGACTGCCTCC
TGATCGCAACGCAACAGCAGTCGAGCATGGCTCGACTCTACACTTTGAAACCATGAGTAC
ACCGCACTCCCCCGCCCGTCGCCTGCGCCGCTGGTTGCTGCGCGGCCTGTGGCTGGCCAT
CGCCCTCATTGCCGCGATGGCGCTGTGGAACAGCCCATGGGCCGCTGCGCCGAAGCTGCT
GTGGACACTCTCTCGTATGCCGCCGGCCACGCAACTGGCGGTGCCGGTGGACGGCGTGCG
GCCACGCCAGATCGCCGACACCTTCGGCGCACCACGTGGCCGTGACCGCTCCCACGCCGG
CATCGACATCTTCGCCAAGCGCGGCACCGCGGTGCGCAGCGTCACTGCCGGCGTCATCGC
GGACGTCAGCGAGCGCGGCCTCGGTGGCCGCCAGGTCTGGGTGATCGGGCCCGGGCGCGA
ACGTTACTACTACGCCCATCTGGACGACTGGGCCGAGGGCCTGGCGCGCGGCCAGGTGGT
CCAGGCCGGCGACCTGCTCGGGCATGTAGGCGACAGCGGCAATGCCAAGGGCACGCCGCC
CCACCTGCACTGGGGCATCTACGGCGCCGATGGCGCGCGCGATCCGCTGCCGCTGCTGCG
CTGAACCCCATGCGCTGCGTCGCGGCCCGCGTGAGTGCCTACCTCGCTCATGATTTGTAA
ATAGGAATAGTTCGTATTACCATTTCTTTCGTTTCCGGTGGTGCCAGGACGGCCTGCCCG
CCCGTTTCCCACCCGTAGCGCCTCGCCTTCTGGATGCCGGCCGAGCGCGCGTGCTCGTCC
AGGACCCCCATGACCCGTCCCGCCTTCCGTATCCCGCAGCCGCAGCGGCTGTCCGTTGCC
GTACTCGTTGCACTCTGCGCCCTGGCCCCGGCCGCCTTCGCCGACACCGCCGCCGACCCG
ACCACGCTGGACAAGGTGATGGTCAAGGGCGAACGCGCCGAAGGCTATTCGGTGCGCCGC
ACCTCGGCCGGTACCCGCTTCGACCTGGCACCGCGCGAGATCCCGCAGTCGGTCAGCATC
ATCAGCCACCAGCGCATCGAAGATCAGAAGCTCGACGACATCATCGACGTGCTGGCCAAC
ACCACCGGCGTGACCAGCACCCAGTCCGACAGCGAGCGCACCGAGTTCTACGCGCGTGGG
TTCTACATCGACGCCTACCAGTTCGACGGCCTGCCGACGCAGATGGTGCAGAACTGGAGC
TACGGTGACTCCGGCCTGGATCTGGCGCTGTACGACCGCGTGGAAGTGGTGCGCGGCGCC
ACCGGCCTGCTCAGCGGCGCCGGCAACCCGTCCGCTTCGGTGAACCTGATCCGCAAGCAT
GCCGACAGCGCCGAGCTGACCGGCAGCGTGTCGGTGAACGTCGGCAGCTGGGGCCGCACC
CGCACCACGGTGGATGTGGGCAGCGCGCTCAACGCCAGCGGCAGCGTGCGCGGTCGCGTG
ATCGGCAGCTACCTGGATACCGACGGCCAGATGGACCGCTACAACCAGCGCAAGACGCTG
GGCTACGCCGTCATTGATGCCGACCTGACCCCGGACACCCAGCTGAGCGTGGGCTACGAC
TACCAGCAGAAGCGCGCCAATGGTGCGACCTGGGGCGGCTTCCCGATGTGGTACGCCGAT
GGCAGCCCGACCAACTACCCGACCTCGTTCAATCCGTCGCCGGACTGGACCTACTGGGAC
ACCACCAGCAAGCGCGCGTTTGCCACCCTGCAGCACGCCTTCAGCAACGGCTGGAAGTTC
AGGATCGGCGCCACCCACGACCGCACCAACGCCGACGACAAGCTGTTCTATCCGTCCTAC
ACCGCGTTCGACAAGGCCACCGGCACCGGCGTCACGCCGATGGCCGGCTTCTACAACACC
GAGCGCAAGGTCGATGGCATCGATGGCTACATCGACGGCCCGTTCCAGCTGTTCGGCCGC
GAGCACCAGTTCATGGCCGGCCTGAGCTACAACAAGCGCGAATTCGCCAACTACGGTGAC
TTCCAGATGGGTGGCCCCGGCACCGGCTGGAATCCCTTCAGCTCCTATCTCGACTGGACC
GGCAACATCGCCCAGCCGAACTGGAACCCGCTGGCGCTGGCCAGCCAGGGCACCATCACC
CAGAAGGCCGGCTATGCCGCCACCCGTCTGTCGCTGGCTGATCCGCTGAAGCTGATCCTC
GGTGCGCGCTACACCAACTGGAAGAGCGAAGGCGAGAACGACGACCGCGAACACAAGGTG
ACCACCCCGTACGCCGGCCTGGTGTATGACATCAACGATACCTACTCCGCGTACGCCAGC
TACACCGAGATCTTCCAGCCGCAGACCGCACGTGACCGCAACGACCGTTATCTCGACCCG
GTCGACGGCAAGAGCTACGAGGTGGGCGTCAAGGGTGCCTGGTTCGACAACCGGCTGAAC
GCCTCGCTGGCGGTGTTCCGCATCGAGCAGGACAACGTCGCCCAGGTCACCAGCGAGCCG
ATCATCGGCCGTCCGGGTGAGTTCGCCTCGATCGCCGCACGCGGCACCGTCAGCCGTGGC
TTCGAATTCGAAGTGAACGGCGAACTGGCACCGGGCTGGAACGCGACCTTCGGTGCTTCG
CGCTATGTGGCCAAGGACATCAACGGTGCCGACATCAACACCAACCTGCCGCAGACCGCA
TTGAAGCTGTTCACCAGCTACACCCCGCAGTCGCTGCAGGCACTGACCGTCGGTGGCGGT
GCCAACTGGCAGAACCGCATCTATTACGCCGCGCCGGTGGTGGGTCGCTTCGAGCAGGAA
GGTTACGCACTGGTCAGCGCCTTCGTGCGTTACCGCATCTCGCCGGAGTTCAGCGTGCAG
GCCAACCTCAACAACCTGCTGGACAAGAAGTACCTGTCGCAGATCAACGGCTACGGTGCC
TACGGCGATGGCCGCAATGGCTCGCTGACGTTCACCTGGGCGTTCTGATCAGACGCGGGG
TTCGCACGCCCCGCACCTGTAGAGCCGAGCCCATGCTCGGCTCAGAGAATCAGCCGAGCG
CGGGCTCGGCCCCCGCAAGGCAGCGCCGGAACTGACCGGCGCTGCCACCGTCACATCAGA
AGCGCAGGTCCGCGCGCAGGTACCAGTAACGGCCACGCGGGATGTCGTAGGTCGAAGCGT
CGTAGCCGTTCAACGAGCACGACAGGCAGATCGGCGGATCCTTGTCGAACACGTTGTTCA
GGCCGGCGGTCAGCTGCAACCCCTTCATCCAGTCGATCTTGTAGCCCACCTGCATGTCGT
GGAAGGTGGTGGCCGACAGCGTGTTGGTGCCCGCAGCCTGGTTGCTGCACACCGGGAAGG
CCGCCGCATCGCCGCAGTTCTCGGTCAGCTCGGAGATGTGGCGCACCGTCCAGTTGGCGC
TCCAGCGATCCATCGTCCAGCCGAGGCTGGCATTGCTGGTCCACTCCGGGATCGAGCTGT
CGGCCACTTCCACGCCCGGCTTCTGCGGCTGCTTCTGCCCGGCCGCGCCAGTGGCCTCGT
AACGGCCGACGAAGGTGTTCTTCCACCCCAGCTTGAACTGGCCGATGGAGGTCTGCGGCA
GCGTCCAGAACAGATCCACGTCCCAACCGTCGGTCTTGATCGAACCCAGGTTGGTCAGGC
GGTTGTTGAAGCTGCTGACCGCACCGGTGCTGGCACGGGTGATGCCGTTGCAGTAGATCG
GGTCCAGTGTATCCACGCACAGGTCCAGCTGGGTCTGCGCGTTGATGGCCTGGATCGCAC
CATCGATGGCATGGCGGTAGAAAGTGACTTCCACATCGAAGCGCTCCGACCACGAGGCGT
TGTTGCCGAACCACGGGCTCCACACGAAGCCGGCGCTGAAGCTGCGCGAGCGTTCCGGGT
CCAGCTCGCGGTTGCCGCCGGTGGTCACCGAGATCTGCGAGTTGGCCTGCTGGAAGCCGG
CCGGGACGCCCAGTGCAGCACAGTTGGCCGCGCTGCCACGCGGCGGCGTGCCGCCCAGGC
CCACCGAGCACGGATCGAACAGCTGCAGGTCGGCACGTGCGGCAGAGCCGTACAGCTCAC
CGATGGACGGTGCGCGGAAGCCCTCGGCGTACGTGGTGCGCAGCACGAAGTCATCGGTCA
CCTGCCAGCGCAGGCCGTACTTGGGCGTGAACTCGCCGCCGAAGGTGGAGTAGTCCGAAT
AGCGGCCGGCCAGGCTCAGGTCCAGCTTCTTGCCGAACGAGGAGTCGGCGAAGATCGGCA
CGCTCAACTCCAGGTAGGCCTCGTTGACGTCGTAGGAACCGGAGGTCGGTTGCGACGGCA
CGCCGTTGTAGTGGCCGATCACCGTCAGCGGATCGGGCTGGTAGGCGCCCTTGTACTTGC
GGTACTCGAAGCCGGTGGCGAAGGACACCGGACCGGCCGGCAGCGAGAACAGCTCGCTGG
ACAGGTTGGCGGTGAACAGGCTCAGTTCGTTCTGGCTGCGGTCGCGCACCACCGGCTGGA
TCCACTTCAGCATGTCCGGGGTGATCGAACCGGCGCCACCGAAGATGTTCAACGGCACGC
AGCCAGGCGTGGCCGCGCACACCGCGGGATCGCCCAGCGCCATGTTCACCTTGTAGATGT
CATAGCTGCCGTAGTTGGTCTGCTCGGCCTTGTTCTTGCTGTACATGCCGTTGACGTCCC
AGTACCAGCTGCGGTCGGCGGCATGGAAGTCACCGACCAGGCCGGTGGCGAAGTAGGTGG
TGTCCACTTTCTGCTTGAACACGCGCGCACCGCCCTCCACCGGGCGACGACCGATCAGGC
TCATGTTGTCGCCGGAGACGAGATCGAAGCCGAACGGGTTGTACGGGTTCAGGCGCGAGA
CCACGATGTTGTCGGCCAACGGATTGCCGGTGGCGCCATCGGGGCCGAAGAACAGCGGCT
CGGGGCCGGCCTGGTTGGTCGACTCGCGGCGGTTGCCCAGCGCCTTGATGTACCACTGCA
CGTTGTCGGTGATGTCAAAGCGGAACTGGCCGAACAGGCCTTTGCGCTCCGACGGCGTAA
GCACCATGTTGTATTCGGCGAAGTTGAAGCGGTCGGCGGTGGTGAAGCAGTGATAGTCAT
CCGTGCGGCTGCAGCCGGCACTGCCGTCGTACCGCGGATTGCTCACGCCGGTATTGGGCA
CGATGTTCTGCACCGCACCGGTGTTCGGGTCGGTGAACATGAAACGGCCCTGCGGAATAC
CACCGCTGCCGAACGCCAGGCCGGTACCGGGAATGGGGAAGCGCGACTGCTCGCGATCCT
TGGCGAATACCGGGTCCTGCTTGGTCCAGCTGGCGCCCAGGAACAGGCTGAAGCGATCGC
CACTCTTGCCCCAGGCCAGGTCCACGCCCTTCTGCGTGCCGTCGCCCTTGCTGTACTCGC
CGTAGTTCAGCGTCACCTGCCCACCATCGAAATCGCGGCGGGTGATGATGTTGACCACGC
CGGCGATGGCATCGGAGCCGTACAGCGACGAAGCACCGTCCTCCAGCACCTCGATGCGCT
CGACGATGGCCAGCGGAATGGTGTTGAGGTCGGTGGCCGAGCCCACACCGGACGCCGACG
ATTCATTGACCCAGCGGATGCCGTCGACCAGCACCAGCACGCGCTTGGCACCCAGGTGGC
GCAGATCGACCTGCGCCGAGCCGGCACCCACGCCACTGCCATCGGGCGGGAAACCGAAGT
TGCCGGACGAGTTGAACTTGGCGTTGAGCGCAGAGCCGGAACCGGTGAGCTGCTGCAGCA
CTTCGCCGATCGAGGTCAGGCCGGTGCGTTCGATGTCGCCACGGGTCAGGGTCTGGATCG
GGACCTGGCCCTCTACTTCAGCGCGCTTGATGCGGGTACCGGTGACTTCCACCGCGTCGA
GGTTGGTGGTGGATTGTGCAGCGGCACCCAGGGGTGCCAAGGCCATCACGCACAGCGTGA
CGGCAACCGCCAACGGGCGGTGGTGCAGGTGCTTCATTCGCTCTCTCTCCAAAGGAATGT
CGGGACATGGACTGCCGCGCTCCCCCCTGCATGGCGGCAGCGTCTCCTTTGTAAACAAGC
GGTAAAAATCACGGCGTGATGATCGACACTCTTTCACGCGGAATTGACGCAATTGACAGC
CATTTACGTCAGATGAGGACCGTTTAGAACCGGACGGTACTGTTCACCGCCCTCCACTTT
GATGCCGGCTGCGTCAGCGCGCGCCGAGATCCGCCACAACTCATCAAGGGGACTTGTCGG
TGCAGGCGCTAGTGACCGGGCGCGTCGACGCGCAGCCCATGCTGGCTCACGGCCAGCAGC
ACGCGTGCCATGTCTTCGTAGTCGGTGTCGTCGGCGGTCGCCAGGTGCACCCAGGGGCGA
TGCTGCTGCGGCATCTGCTGCGCCTGCACCAGGTGCCGCTGCAACGCGACAGCGTCGAGC
GGCTGGACATTCCAGAACATCGCCCCCGCCGCGTCGATGCGCAGGTGGATCGGCTGGGGT
GAGGACGCCGGCCAGGGTGGGCACGAGGTGCGCTGCTGGAGCGCCAGGAGGCCGGTCGCC
TGCGCCATCGGCAGCGCGGTGATCACCAGCGCCAGCAACACCAGCAACACATCCACCAGC
GGTGCCAGATTGGGGGCGGCCATCAGTGAGGCCGCGTGCTGTATCCCGTATCGCATGCCA
CGTTCCCTCGCAGGAAGAGCGGCCTGCCGATGGCAGGCCGCCCGTTGCCGGACTCACCGC
ACGAAACTCACCGCACGAAGGCAATGCGCTCCATGCCAGTGGCTTCGGCCGCAGCCAATA
TCCGCGCCATGCCTTCGTACTCGGCCGCCGGATCGGTGGCGATGCGCAGCTCCGGCAGGT
TGCCGGCATGCTCGCCGGCCTGCGCCTGCAGGCGCCCCTGCAGATCGCCGGTCGCCATCG
GCTGGCCATCCCAGCTCAGCTGGTTCGACGCATCCAGTCGCAGCTCGATCGGCGGCGGCG
GTTCGGGGCGATCGATCGTGCGATCGGTGGCCTGTGGCAACTGCACGGGAATCGGCCGGG
CCACGATCGGCGCGGTTACGATGAAGATGATCAACAGCACCAGCATCACATCCACCAGTG
GCGTGACATTGATGTCCGCCAGCGGGCCGCTTCTTCCTGCGCTACTGAACGCCATGTGCC
GCTCCCTGCAGCCGGGCCGTTCGCCCAAGGCCGACGTTACGACGCCTGCGCCCGCCTGCG
GCAGGGGCCTGTGCGGAGTCATTCAGCTATCGTTGCCCACGCATTGCGTGCACGCAATGC
GAAACTGAATTCAGCCACTGCCCGCTATGCTGCATGCCATGACCCGACGCTCTTCGACCG
CCCTGTCCCTGCTGCCCTTGGCCACCACGCTGCTGATCGGCTGCGCCAATGCCCAGTCCC
TCGATGCCCAGAACGCGCAGTTGAAAGCCGCGATCGCGGCCGCCGAACGCGGCCAGTTCG
ATCCTGGCCAGGCCGCTGCGCTCAGCCGCCATCCGGCGTATGGCTGGCTGGAGTACGCCA
ACCTGCGCCGCAACATCGACACCGTCGATACCGCGCAGGCACAGGCCTTCCTCAAGCGCT
ATGAGGGCCAGGCCGTGGCCAGCACGTTCCGCAGCGTGTGGCTGCCCTCGCTCGCCCGCC
GCCAGGACTGGCCGACCCTGCTGGCCAACTGGGCGCCCACCGACAACGCCGGCCTGCGCT
GTGCGCAGCTGACCGCGCGCCAGGTGACCGGCAAGGTCGATCCGCAGTGGATCAGCGAAG
CACAGGAGCTGTGGCGCAAGAACGGCAAGCCGCTGCCGGACAGCTGCGATGCGGTGTTCA
CCGTGCTGCAGGCACAAGGCGGCCTGAGCGACGCCCTGCGCTGGGAACGGATCGATGCTG
CCGCCGACGCGCAGCAGCCCGCCGTGATGCGCAGCGCGGCCCGCGGCCTGCCTGCCACTG
ACCTGGCACTGGCCAACACTTACGCCGCCTTCGTCGACAAGCCCAACGCCAGCGCCCTGA
ACTGGCCCCGCAACGAGCGCAGCCGGCGCATCGCCACCGATGGCCTGGCCAAGCTGGCCA
AGGCCGACCCGGCCGCCACCGAACAGCAGCTGCCGCAGTACGCGCAGGCACTGGGGCTGA
GTGCCGCCCAGCAGGGCCAGGTGCTGTACCAGATCGCGCTGTGGACGGTGGCGTCCTACC
TGCCCGATTCGGCACGCCGCCTCAACGCGGTGCCGGAGTCGGCCTATGACGAACGCCTGC
ACGAGTGGCGCGTGCGCGAAGCGATGTCCCGCGGCGACTGGACCGCGGCGCTGACCGCCA
TCCGCAAGATGGGCAGCAAGCAGCGCAGCGACCCGCGCTGGCGCTACTTCGAAGGCCGCA
TGCTGGAGAAGACCGGCCAGGCCCAGCAGGCGCAGCCGCTGTTCCGCGAGGCCGCGCGTG
CATCGACCTTCCACGGCTTCCTCGCCGCCGACAAGCTGCAGCAGGGCTACACGCTGTGCC
CGTGGCAGCCCAACGACAGCGCGCAGGCTCAGGCGGTGATCGCGCGCGACCCGGCCATCC
AGCGCGCAATGGCGTTGTACCAGATCGATCGCGCTGGCTGGGCCGTGTCCGAATGGAACA
GTGCACTGTCGCGCTTCGATGACACCCAGCGTCGCTTCGCCGTGCGCGTGGCGCAGGACA
ACGGCTGGTTCGACCGCGCCGTGTTCGCGCTCGGCAAGCAGCCGCAGGAGCAGCGCCTGT
ACGACCTGCGCTTCCCGCTGCACCACGACGCCACCATCCGCCGCGAATCGGCACGCAACG
CAATCGACCCGGCCTGGGTGGCGGCGGAGATCCGCGCCGAGAGCACCTTCACCCCGCGTG
CGCGCTCGCCTGCCAACGCCATGGGCCTGATGCAGGTGCTGCCAGCCACCGGTGCCGGCG
TGGCCAAGTCGATCGGCCTGACCGGCTACGGCGGCGCCGACAGCCTGTACGACCCGGACA
CCAACATCGCCATCGGCACCGCCTACCTGCGCCAGTTGATGAACAAGTACGACGGCCTGC
CCTACGTGACCATCGCCGCGTACAACGCCGGCCCGACCCCGACCGCACGCTGGCAGAGCC
AGCGCCCGGGCTTTGATCCGGACCTGTGGATCGAGACCATCAGCTACAAGGAAACCCGCG
AGTACGTGGCCCGCGTGCTGGCCTTCAGCGTGATCTACGACTGGCGCCTCAATGGTGATG
CGCTGCCGCTGAGCGATCGCCTGATGGGCCGCCTGGTGGACAAGCGCAAGCGCTTCAGCT
GCGCCGCCAACGCCGACCAGGGCGGCGATTGATCGCAACACAGTACTGCCGGCCGCTGGC
CGGCATTCCCCGGCATCCACTCGCTGGGGAGGGAAACGATGAGCCTGCTGGCCTGGATCG
GGCTGGACGCTGTATCGGTAGTGCCGGCCGCTGGCCGGCAGCTTCGGGGTGACTGCGGTT
GCCGGCCAGCGGCCGGCACTACCGGTGCGTCTGCGCCGGGCATGCGATGATTCCAGCCAT
GAAGATCTATCTTGTCGGCGGCGCCGTGCGTGACCGCCTGCTACAGCGACCTGCCGGCGA
CCATGACTGGGTGGTGGTCGGCGCCACGCCCGCGCAGATGGAAGCGCAGGGCTTCACCGC
CGTCGGCCGCGATTTCCCGGTGTTCCTGCACCCGAAAACCGCTGAGGAATACGCGCTGGC
GCGCACCGAGCGCAAATCCGGCCGTGGCTACCGCGGCTTCGTGGTCGATGCCGACCCGGC
AGTGACGCTGGAAGAAGACCTGCAGCGCCGCGACTTCACCATCAACGCGATTGCCTGCGA
CGAAGACACCGGCACGCTGGTCGATCCCTACGGCGGTGTGCGCGATATCGAGCAACGCGT
GCTGCGCCATGTCGGCCCCGCGTTCGTGGAAGATCCATTGCGCGTGCTGCGCGCGGCCCG
GTTCATGGCGCGCTTCGCACCGCTGGGCTTCACCGTCGCCGAAGAGACCATGGCGCTGAT
GCGCGAGGTCGCCGCCAGCGGCGAGCTGGACGCGCTGGTGCCCGAGCGCGTCTGGCAGGA
GCTGCGCAAGGCGCTGGTCAGTGAACGGCCCTCCGCCTTCCTGCGCACGCTGCACGATGC
GCAGGCACTGGGCCCGATCCTGCCCGAGCTGGAAGCGCTGTATGGCGTGCCGCAACGTGC
TGAGTTCCACCCCGAGGTCGATACCGGCATCCATCAGGAAATGGTCAGCGACACCGCCGC
GAAACTGGCGCCGGGCGATGACCTGGTCGGCTTTGCCGCGCTTACCCATGACCTGGGCAA
GGGCCTGACCCCGCCGGAGGAGTGGCCGCGCCACATCATGCACGAGCAGCGCGGCATCAA
GCCCTTGAAGGCACTGTGTGCGCGGTTGAAGATTCCCGCCGAACACCAGCAGCTGGCCGA
AGCGGTGTGTCGCGAGCACTTGAACGTGCACCGCATCGACGAACTGCGCGATGCCACCGT
GCTGGAACTGCTGGGCCGCTGTGATGCGCTGCGCCGGCCGGAACGCGTGGCCCGCATCGC
ACTGTGCTGCGAGGCCGACAAGCGCGGCCGGCTCGGCTTCGAGGACGCCGACTACCCCCA
GGGCGAAACGCTCAAGCGCCTGCACCAAGCGGCGCTGTCAGTGCAGGCGCGGGATCTGGA
TACCACGCATCTGAAGGGCCCGGCCATCGGCGAAGCGCTGGCCAAGGCGCGGGTGAAAGC
CATCGCCGCCGCCCGCTGATCCGCAACCGCCGTGGCGGCCGCGCACCGACTCCCATGGGT
AGTGCCGGCCGCTGGCCGGCACCCCTATATCACTGGCTTCAGTGCGCCATCCCACGGGTA
ATCGCCGCCGCACGCTGCTTCAGCTGGGCCACGGCATCGGGAATCATCTCCATGCCCACG
TCCAGGCCCGGGTTCAGCACCAGGCCGACGCCGTCGCCGATACCGGCCAGCAGCGCGTGC
ACCGCGATCGGCATGGCATGCGCAAACTGCGGCAGCTGCTCGTGCCACAGGCCGGCGCGC
TCGGGCGCGGTGAACACCGCGAACATCGGCTCGCCGCTCTCGCTGGTCAGCACCAGCGGC
GAGATGCTCTCGTCCCAGGCGCCATCCTCACCAATGGCCTTGTCCAGCAGCACGAACGCC
GTCGAGGTCAGCAGGCCGTCGAGGAACTGCGCTGCGGTCAGCGTGCCGTCCTGGGCCTGC
AGCAGGCGCACCTCGAGATCGTTGAGGGGTTCGAACGGGGTGTCGTGGTCCATGGTCGGT
TCCGGTACGTGGTTGCAGGCTGCAACTTTAGCAGGCCGGGGGTGAAGCACCGCAGCGCAT
CGGCAGGGACTCGCGGGGCGTCAGTGGCCGATGTACCAAAGCGCCCAGCGCTCTCCGGCC
TGGGCCCCGCCATAGAGATTCGGGGCCGTCCGGAAGTCTTGATGGCTTTGGGAGGAAAGC
ATGGCGGGCAGGATACGGCCGGCCGCAGATGCTACGAACCCTGCTACCCCACCTGAACCG
CTCGACGGGGGAATTGTTAAGACCTGCTTCGACAGTCTGACGAAATCGTCAATGTGTCCA
ATTCGCTTGTGACCGTGTGCCGGCGCCGCTCCACTCAATCCTGAAAGGACGTTGAGACTG
GCATGACCAACAGCTTTGAGCACGACTGGAGCGGGTCGTATAGTCGGATGACGTAGAGCA
ATGGAACGCCGATGAACGCTACCTCGCAAGGCCTCGCGCCACAGGCATGCATGGATGGAG
GCCAAGGAAGCTGGCAGCACGAGCGGCGCAACCTGTCGCATGTGCCCCGTAACGCGGTAC
ATCGCGCCGTCTTCCTCGGCCATCCCTCCTGTCCAGCCGATCAAGGTTCAGGGCAATCCT
GCCGGCATCCTCACGCGCAGAGAACCGTGCCCCGTAGTAACCCTGAAGATGCGCCCCCCC
GTAGTACCTCGATCAGCGACATGGACCGCTCATGCTGAAACCCTGCCCCCACCTCACTCA
CGTTGTGTTGATCGCCTTGATCACACTGGCCGTTTCTGGATGCAACAAGGAACGCTCATA
CCCGGTCTATCGCGAGAATCCTGCACCCAAGGATGCGCTACCGATTGTGATTCGGGTCCA
CGATGCACCTGTGGAGCTTGCTCTCCCGAAGGTTTTCGTCTCCTACGAGATAGATCCGCG
CTGCCTCCCACCGATCAGCAACTACGAGGGTGTGCAGTACGCCCCCCAACGGCAGTCAGT
AGAGTTCCCAGTACAACGTGTCAGTGCAACCGAGTTCAGCAGCACCGTGTTCGAGGACGG
CATGGCAGTCGCTGACTATTACGGGCGCGGGCCATGCGAATGGAAACCCAGCATCATTCG
GGCTTCATTCCCAGTCATTTCCGAGGGACGCGAAGGCTTCATATCAGTTGCCGTCCACCA
TCTCGAACTGAAGAAACTACTCACGTCGATTTCGTACGCAGACAGTCAGATGACCCTGCA
AACAAAGAGTTCGACGCCGGGATGGGTGCGAACGCAGTCCCAGTATAGCTACGACAGATT
GTCTGATATCGAGAAGCAGAAGTACTTTCCCATAGAGATATCGTCTCCTTCGAAAGGAAT
CGTCCCATGAGACCTCTAACCAATGCAGCCCTGGCCAATGCAGCCTACTCCCCACCGTCA
CATCCAGCTCCAGGCGATAAGGAATCGCTGCGCGTTGATGGTGAAGACTTCGAAGTTCTA
GGGCGACGTGACGCAGTCAGCGGCTATCAAGGCGTTGTGTACCGGAACATCAAGACCAAC
GAGATCATCATCGCCCATCGAGGCACCGAGTTTGATCGCCAGGCCATACTTGATGGCGGC
GTCGACGCAGCGATGGTCAGCGCCAGAGTCAACGCACAGATTGATGATGCGCTCGTACTG
ACCAAGCAGGCAATCAAGCAAGCTGAGGACAACGGATATGGTCCGGTGTACGTCACTGGA
CACTCCCTAGGCGGCGCACTCGCGCAGATCACTGCCCACCACTACAACCTCCCTGGCGAC
GCCTTCAATCCCTACGGCGCTGCCGGGCTGGCGTATCGCCTGCCTGAAGGCCAGCCGGCC
AGTGCGGCGCCCTTCACCAACCATGTGATGGCGGGCGACCTGGTTAGTGCGGCCGGTCCT
CATTACGGCAAGGTTGAGATGTACGCACTCCCCAAGGAACTGGGAGTCCTGCGCGATGCC
GAGCAGGGCCAGCGCATCGCCTCGCTCGGATCGCTTGGGATGAAAAGCGGCCATGTCATG
TCCGCTGCGATTGCGGTCCAGTTGGGTGATTCCCATCGAATGGTTCACTTCATTGACCGT
ATGACGGACAAGGGTCCAGTGCAGTCCGTGCTGGACGCCCCCGAGGCGCGGATCACAGAT
GCCGAGGACCTGCGCCGGATAGCGGAGTATCGCAAAGACATCCACCAGTTGCGCCTGGGA
GCAACCGTACTTGTCGGTGGTGGCCCTGGACTCCTGCGCGACGGGGTCAATTACCTTCGC
GGCACCGAGGAAGCCGGAGCATACGCCCGTCGCGAAGCCGAAGCCGTGCAGCGCGCAGAA
AACGCATTGAAACCAGGGGAGCGTTTGCTCCAAGAGGCAACCGAAATGGGCTCGCCCTCT
CTGAGCAACCCAGGCTTCACTCCCAAGAGCTCATTGCAGGAGAGCATCGAGTCAACCTTG
GACAAGGCAGGCCTGGATCCCAGAAAGGAAGGCCACCCCGACCATGCGCTCTACCGGCAG
ATTCGCGACGGTGTATCGGCCGTGGATGCCAGGCACGGGCGCAGCTTCGATGAAACCAGT
GAGCGTGTGACGGCCGGCCTGGTTGCAACGGCCAAGCGCAGCGGCCTGGAACGCGTCGAT
CATGTTGTCTTGGGCAACGCTCCCAGCGATGGTTCAGGCCCTCGCATGTTCGTCGTGCAG
GGAGCGCTCGACAATCCGGCGCACCTGCGGGCATCGATTGCGGTCAGCGAGGCCGTCAAT
ACACCTGTAGAGCAGTCGCTCGCCAAGGTCGAGCAGATTTCGCAGGCCCATCAGGTCGCT
CAACAAGAGCAAACCCAAGAGCAGACCCGAACAGCGATCCGCATGGGCTAGGCCAGCGTG
GATTGCTTGGCCCACCCGAGGCTAGCGCCCGCTGGAACGGCCTGCTGAGGCTATGTCGGC
CCGCCCTCTCCCTAGGAGGAATACAGGTTCCGCCACATCCAACCGGCCACCGCCAGCGCG
GCGACCCCTACCAGCATCAACGGCAGGCCGAAGCGGTGCCGCCACGGGATCGGCACCCCG
CCCAGCTGCTGGTCCATGGTCTCGGTATCGAGCACCCAGCCGTGCTCGCACCGGGTGCAG
GCCAGCTCGTAGCGGCGCTGGTAGGTGAAGCCGAACAGCAGGTCGATGCGCGCCATCTTG
TAGCGCAGCTGCGGCGCGAACTCGGTTTCCGTCTGGCAGCGCAGGCAGTGGTGCGCTTCG
GTGGGGCCGACGATCAGCACCCGTTCCTGTTGGCCGATCAGGATCATGTCCGGTTGCCCT
GGCAGGCGGGCTGGGCCAGCAGCCAGGCCTGGGCGGCGGCCACAGTGGCGGCATCACCCT
CGACGCGCTGGTCGGGTTCGATCTTCAGGCCATCGCCACGATCATTGCGATCCCGCATCA
CGCTGGTGGTTAGCAGCAGGCGACTGCCATCGGCAAGCGTGTGCACGACATTGCCGGTGG
AGACGCCCGCGGTCGGCTGGCCGAAACTCCGCGCCTGCGGGCGGCCACGCCACGCCAGCA
CCGAGGCCTCGCCCGAACTGGCGGTGCGGGGCCCGAACAGCACCGCCACCGGCACGCCGG
GCTGCCGCAGCACATAGCCGGACTGGCCAAAGTCCAGCACCGACTTGCCTGCACGCTGTA
CAGCGGTCGCGGTCAACGTCCAGCGCTCCGGCCCCTGTGCGGTTTCGAACGACCCCACAT
CTTCGCTGTTCACTACCGAGGTGCGCAGCAGCGGTGCCATGCCCAGCAGCATCGGCCACA
TGTTGCCACCGCTGTTGTCACGCAGGTCGACGATCCAGCCACAGCGCGCGCCGTCGTCCT
TGCTGCGGATGACCTGCTGCCATCGCGCGGCACGCTGGATGTCCTGGCGGAATTTTTCCT
GCGGCGTCGCGCCTGGCGAGGAGGCATAGCCCTCGATGACCACCCAGCCGATGCGCGCAT
CCACCGCATCAGCGGCCTTGGCCCGGTCCACGGCGGCGGCACCGGCCTGCTGCGCACGCG
CGAGGGATTCGCGCTGACGCTGGGTCGTGGTCCACGCACCATGGTGGCCGGTGCTGAGCG
CAATGGCTTCGCGCAGAACGGCCAGCCGTTGCGCGGGATCCCCCTGCGCCGATTGCAGGC
GGATGCGGATGGCGGGCCAGTCCACCCGATCGCGATACAGCGCCTGGCGTTCAAGCAGAT
TGAGGATCTCGGCCTGGGCCTCCGGCGAGGGCACCTCGACCGCGCCTGGCGTATCGGCCA
TGGCGACGGTCGCCAGCAACACGAGCATCAGCGCGCCGATGCGACGCACTCCCTTGCGAA
CCTGCATGCGACGCTTCCTTGTCGTTGAATCAGGACCGCAGCATAACCGGGGCATGATCG
CTTGCGCCACGCGCGAACTGTCGTATCCGGCCCGGTCGCGGGTTGCAGCAAGGCGGCTTG
CGTGCGGTCACCACATTGCAACTTTGCCCATGCCATCGCGGCGCACAACGCGCCAAGGTG
GCCCCGTCGGCGCTTCCTGCGCTGACCGGGATTGGCGTCCTGAATCAAACATCGAAGCGA
TCGATTTGCCGCATCAACGGCAATCGCGACAATGCACCGGCTTGCCCATGGTGGGCGGTG
CGTGGGGATCCTCGTGATCCGTCGGCTTTTTCGCTTTGATTTTGACCGGCACGCCAACCC
GCACCGCCCGCCACCTTGCGCTTCGCAGGTGGCCTTGCCTCGTGAGGTTGCCGCCATGAA
CACGCCCTACCCCACCTATCCACGCCTGCAGGCACTGCTCGGCGCTGCACTGCCCGGCCT
GCAGCTGTCCAACGCCGCAGCCGAAGCGTTGGAAGATGCGCTCACCGAAGTCGACGAACA
GGCGCCGCCCTCCGCATTCTTCGCGCGGCTGCGCGGCATCGCTCACAGCCACGCGGCCGA
CGGCCAGGCGTGGCGCGAACGGCAACTCAGCGAGGCGCGCGGCCGGGACCTGGCCGAGGC
GACGCGCTGCCTGGCGGCGGTGTCTGCGTGTGGGGGCATCTTGTTGGCGGCGCAGTCGGC
ACGCGAGATGGATGATGCGCAGGCGCAGTGTCCGCCACAGGTGGAGGAAGGGTTGCTGCA
TGCGGTGGTGGTGCTGGCCGATCATGCCGGGGCGTTGGTGGAACCGGATGCGTGCGCACC
GCTGTTGTAGAGCCGAGCCTATGGTCGGCTGCGCGGAGGTCATGGCGCCGGTGGGATTCG
TGCCGACCAAGGTCGGCACCTACCAGAGCAGTGTCATGGCGCCGGTGGGATTCGTGCCGA
CCAAGGTCGGCACCTACCAGAGCAGTGTCATGGCGCCGGTGGGATTCGTGCCGACCAAGG
TCGGCACCTACCAGAGCGGCGTCATGGCGCCGGTGGGATTCGTGCCGACCAAGATCGGCA
CCTACCAGAGCAGCGTCATGGCGTCGGTGGGATTCGTGCCGACCAAGGTCGGCACCTGCC
AGAGCTACGTCATGGCGCCGGTGGGATTCGTGCCGACCAAGGTCGGCACCTACCAGAGCT
ACGTCATGGCGCCGGCAGGATTCGTGCCGACCAAGGTCGGCACCTGCCAGAGCGGCGTCA
TGGCGCCGGTGGGATTCGTGCCGACCAAGGTCGGCACCTGCCAGAGCGGGTCGGACATCT
GCACCGGGCGCTACCAGTCCGCACGCAGGCCGATGTTGCCTTCGATGACGCGGCGCTTCT
CGTTGCGGTCGCCGCCCAGTTCGCGAGTGTAGTCGGCCACGGCATAGGCGCTGATCGTTC
GGTTGAAACGCCCGACCACACCCACGCCGGCTTCCAGCGCGCGTGAGCGCTGCGAATTGA
CAATCACGTCGTTGTCGAAACGGATGCGGTCTTCACCAGAACGGCCATGCCAGTAATTGA
GCTTGAAATACGGCTGCCAGCCGTTGTCAGCCAGCTGGTAATCGCCGGCAAGACGCAGGC
CGATGCGGCCGGTCCAGGCGTTGTCGTTGTCGAAGCGCACACTCGATACTTCATCGCGAC
GGTCATCCAGCGAAGTGCGCTGCCAGATCACCTGCACCTGCGGTTCCAGCCACCATGCGG
ACTGCCCGAAGTGCAGCAGCGGCTTGCCCGCCTCCACCGACACGCTGGTACCGTCGCCGC
TCAGGCCGAAGCCGAGCCCACGCGAGGAACGCACGCGGCCGTCGTAGCGGCTCTGCATCG
CCACGGCGTCGATGTAACCCCCACTGCTGTCGGTGAAGGTCCAGTACAGGCCCACGTGCT
TGTCATCCAGGCGGTTCTGGCCTACCTGCACGTTCTCCCAGCCCAGTGCCAGACCCGTGG
TCTTGCCCTGCGCGCGGGTGCGGCCAACGAATACGCCGATCTGGTTGCGGTGGTTGTCAG
ACGCCGCAGCCCACACGTCGAGACCGGCCTGCAGGCCCATCACATCGCCATCGAAGCCCG
GCTGCGCATCACCCTTCCAGTGGATCTCGCTGCTCTGCCCCACCAACCGGCCCCAGGCGG
TGCGGAATATGCCCTGGTTGTACAGCAGGCGCTGTTCGCCCTGCCGCTCGTGGAAGGTAC
CGAGGCTGGCCAGCGAGGTCTCGCGCAGCAGCGGTGGCACCACGGCGTAGGCGGCGGTCT
CCACGCGGTACAGCGGCACCACCGCGCCTTCGGCCGGGCGTGCACCCGGCGTTGGTGGGG
TGCCGGTACCGGGCAACGCACCGCCGGCCACCGGCACGTCCGGCACCGCCGGGTCGCTGG
GCGGCGCCACCGGCGCCGGTTCCGGTGGCGGCGGTGGCGGCGCGGCCTCGCCGGCGGTCA
GGTTCGGATCGGTAGCGCCTTCAGGCGGCGGCGGCGGTGCCGGGGTGATCGCCGGCGGCG
GTGCGACCGGCGGCGTCAGGGGCGGTGGCGTGGCAGTGCCGCCGCCGTTGGGTGCCGGCG
TTGGTCCGGTCACCAGCGTCGATCGCAGGTACCAGTTCTCGCTGGTGCCGGCGCTGACAC
CACCCTTGAACAGGAAGTACTCGTAGGCACCGGCTGCAACCGGTGCGAACAGCGAGAACG
CGCCCGGCGCAGTGCGGCCACCATTCAAGGCCTGCACCACCAGGATGCCATCGGCCAGCG
TGGCGGCGCCGCTGCCGCCGGCATTGAGCACGCCGATGCCGGTGGTACCGGTGGCGGTTC
CGCCATCGATCACCAGGCGGTCGCTGCTGGAATTGTCCGCGCCCAGCACGGTACGCAGGT
ACAGGCCACCGCCGTCACCACGGTAGTTGCCACGCACGGTGAACACGTCGCCTGCGCCGG
TACCGGTCAGGTCGATGCGCCCGGCATTGACCATCTCCACCAGTGCACCACTGTTGAACG
GACGGACTGCATGGCCGCCACTGCCTGCGTAGACGGTGCTGGTGTCATCCACCGTCAGCG
TTCCGGTGCCGGTACTGCTGTCGCCCAGCACCAGGTCGCCATCAAAGGTCAGCTCGGTGC
TGTTGGCCAGCCGCAGCGTCTCCCAGTTCTGGAAGCGGCCCACGCCGGCAGTCTTGACGT
TGTGGAAGTTGAGCTGGTCGATGCCACCGCCACCGTCGAACAGCGGCACCGCCCCCAGGT
TGCCCTGGTTGAGGTTGCCGAGGTTGGCGACGTCGTTGTCCGGCCCCATGTCGATCGCGC
CGTAGACGATGCCGCCGCCATTCCAGTTGAAGGTGTCGTTGCCAGTACTGAGCAGTACCT
GCCCGCGCACGGTGCCGTCGGTGATGGTCACGCTGTCGTTGCCGCCGCTGACGCTGATGT
TGCCGCCGATGTAGGCGGTACCCGAGATGATGATGGTGTCGGTATCGAAGCCGGTCACCA
CGTTGCCGTCCACGGTGCCGCCGGACTGGTCCCACAGGTTCTTGTCCAGCTTCATGTTGA
CCCGGCCGATGCGGCCAGCGGTCATCCACGCCTGGTCACCATCCTCGAACGCACCGATGA
TGCGGCCACCGCTCATGCGGAAGGTATCGATGTTGTCGCCCTGCTGCAGCGCGCCGACCG
TGCCGCCACTCATGACGAAATCATCGCGGCCACTGCCCTGCGCCACCACGCCGGTGACGG
TGCCGCCGGTGACGGTCATCTGGTCATCGCCACTGCCCTGGTCGACGCTGTCGATCGTAC
CGTTGTCCAGCAGCAGCGCATCATTGCCATCGCCCTGCAGCACACTGCCGCTGATGCTGC
CAGCCTGCATGTCCAGGCGATCATTGCCGGCACCGAACTGCACGCCGGTGCGCCCGCTGA
TCGTTCCGCGGTTGACCAGCACGCTGTCGCCGGCGCCGACGAACTGCAGGGCGGTGTTGT
TGCCGGTGCTGATGCTGCCCGAGTTCTCGACGCGGCTGCCGCCACCGAGCTGGACCGCCA
CGCCGCCCACCGAACTGATCGTGCCCAGGTTGGACAACAGGTGCCCACCGGTCCCGACAA
GCGAAATCGCGCTGCTGCCACCGCTTTGCTGCAGCTGCGCCGTGCTGGCGACAGTGACGG
TGATGCCGGCGGCGGCATTGGCGGTGACGGGAACGGTCTGCGGGTTCGGCGCGTTGGCAT
CGCAGGTGACCGTCTGGCCGGCGAGGGGGGCGGCGCTGTCACAGCCGGCCCAGGCGACGC
TGGCGGTCAACAGCATGACGGACGGAACAGCCAGGGCCTGCAGTACGGAGACAGTGAGGC
GGCGCGGACGCACGGCGCGCGGGACGGCACGGGACATACAGCACTCCTGGACAGGGGATC
AGGAACTGCGGATATGCGGTACTGCGGGCTCAGTCTGCGCCATGGTGAACCGTTTCGACA
GGTGAATTTGCGTGCCGATCATCACAGTTCAGATGCGAACTTGATCGGGCATCACCTGAC
CTCTACGTGCCTGAAATCGTTCACCTTTGCGGAGTCATGCCCATGCCTGGATGAGGCGGC
CTCCCGGGTTGGGTCAGAGCCCTTTCCTGCGGAAAGGGATCCGACCCGGAGCCGTCACTG
CGGAAAGGGATCCGACCCGGAGCCGTCAGATCTTCAGATAGATCTTCCGCCGGTCCAGCC
ACCACGCCACGCCCCACCACAGCGCGACGAACGCCAGCGCCTGCAGCATCGACGCCAGCT
CGAGCGCGTGCGGCATCGCGGCGGCCAGTTGCTGCCAGATCCAGCCCCACGCGCCGGTCG
CCATCAGCGCCACCGACATCACCGATGCGCCAAGATAGGCGGTAATTGCATTGACCCCGA
AGCGCCGGCCCAGTGCGGGCCATCCCTTCTGGTCGATCAGCACGTGGCCCAGCCACAGTG
CCAGCGCGGCAAGGCCCCCGGTCCACAGCGCGTAGCTGGGCGTCCACAGCTGCTTGTTCA
ACGGCAGCACCATGGCCAGCAGCAGCCCCAGCACGGCGGTTGCCACACCCAGGCCAGCCA
ATGCCGCCGCACGACCGTTGCGCAGCAGGCCACCGGCAATCAGGCCGAGCACGGTACTGG
CCAGCGCACCCAGCGTGCTCAGCAATCCTTCCGGGTCATGGCCCAGTCCGGTATCGGCGT
GCCACTGGTAGATCCACGGTGCGAACAGCGTGGTGTCCAGGCGGCTGGCCGGGTTGGTCC
ATGGCGCCAGATCACCGATGCCCAGCAGCAGCACGGTGTAGCCCACCAGCAGCGTGACCA
GCACGCCAGCCTGCACGCGCGGCCGCGCATACACCGCCAGAACACCCACCAACGCTGCGC
ATACCGCAATCCGCTGCAGCACGCCCCAGATGCGGAAGTGATGGGTATGCAGCGCCCACC
AGATCAACAGGTGCAGCAACGCGCCGGCGAGCAGGATGCGCAGTGCACGCTCCAGCACCC
CGCGCGCCAATGCTGGCCGTGCAGCGGCATCCAGCGCGCGCGGTGCCACGCTGAAGGCCA
TCGACATACCCACCAGGAACAGGAAGAACGGGAACACCAGGTCGGTGGGCGTGCAGCCAT
GCCATTCCGAGTGACGCAGCGGCGCGAACACCGCACTCCAGTCGCCCGGATTGTTGACCA
GCAGCATCGCCGCCACGGTGATGCCGCGCAGGGCATCGATCGAGCCCAGACGGCGTGGCG
GCGTACTGTTCATCAGGCGGCCTCGTACTGTCCGGCAATCCAGGTACCACGCACCTGCAG
GGCGTCATCCAGCAGCACCAGGTCGGCCTGGTAGCCCTCGGCGATGTGGCCAAGGCGGTC
GTCGACGTTGAGGAACTGCGCCGGATAGGTCGACGCCATGCGCGCCGCTTCGGCCAGCGG
TTGGCCGAGCAGCTGCACGGTATTGCGCACGGCGGTGGCCATGTCCAGCGCCGAGCCGGC
CAACGAACCGGCGGCATTGCGCACCACGCCATCGATGGCGGTGATGGTTTCGCCATACAG
CACGTAGCTGGGATCGTCGGCTCCAACCGGCGGCATCGCATCGGTCACCAGCAGCAGGCG
ACCGCGCGGCTTGGCCGCCAACGCCACGCGAAGGCTGGCCGGGTGCACATGCACGCCATC
GACGATGATGCCGATCCAGCTGTCGCGGTCTTCCAGCGCAGCGCCCACCGCGCCGGGCTC
GCGGCCCTGCAACGGCGACATCGCGTTGTACAGATGGGTGAAGCCGCGCACGCCGGCATC
CAGGCCGGCGCGGATCTCTTCGTAGGTGCCTGCAGTGTGCCCAGCAGCGACGATCACGCC
ACGCTCGACCAGCGCACGGATGGTCTCCAGCGGCACGCGCTCCGGCGCCAGCGTCAGCAG
GGTCACGCCATTGTCCAGCGACGCGGCCAGTGCGATCTCTTCTTCATCCGGCACGCGGAA
CTTGCTGGCATCGTGCGTACCCTTGCGTGCCGGCGCGATGTACGGGCCTTCCAGGTGGAT
GCCGATCACGCCCGGCACGCCCTGCGTGATGGCCTCGCGCATCGCACCGATGGCTTCGCG
CATCACCGCCACGTCATCGCTGATCAGCGTCGGCAGCATCGCGGTGGTACCGAAGCGGCG
GTGCGCCTGCGCGATGGTGCGCAGTGCCGCCACGTCCGGCGTGTTGTTGAACAGCGCGCC
GCCGCCGCCATTGACCTGCACATCGATGAAGCCGGGCAGCAGCCAGCCGCCCCCCAGGTC
CACCTGCTCGGCCGCGTGGCCCAGCTGCGGTGCTGCGTCGGGCAGCAGCGCGCTGATGCG
ACCGTCCTCGATCACCACCGCCAGGTCGTCGCGGAACTCATCGCCGGCCAGGATGCGGGC
ATTGCGCAGCACCGTCACCATCACACCGTCTCCGTAACCTTGTTCAGATGCGGCGGCAGG
TCCGGGTTGAAGCCACGGCGCAGCGCCAGCGCATTGATGGCGCGATAGAAGCTCTGCACG
GTCAATAGCGGTGCGCACAGCGGATGCGGTGCGGCCGCCACCGGCAGGTTGCCGCCAGCA
CCGGCCAACCATACCTGCGCGCCGCGTGCGGTGAACTCATCGACCACCGCACGGGTACCG
GCGCCGGTTTCGTCCGGCTGGGCGAAGGCCAGCACCGGGAAACCACGATCAACCAGCGCC
ATCGGGCCGTGCTTCACTTCAGCCGAGCTGTAGGCTTCGGCGTGCAGGCTGCAGGTTTCC
TTGAACTTCAGCGCCGCTTCCTGCGCCGCACCCAGGCCCAGGCCGCGGCCGAGCACGAAC
AGGTTGGTGGCCTCGACCAGGCCCTCGGTCACCGCGCTCCAGTCGCACTGCCAGGCTTCA
CGCATCGCGTCCGGCAGCAGGTCCAGCGCCGCACGCAGGCTGCTGTCCTGCTTCCAGTAC
GCGGCCAGCTGCAGCAATGCGGCCAGCGAGGCCAGGTAGCTCTTGGTCGCTGCAACGCTC
TTCTCGGGGCCGGCATGCAGCGGGATGACCGTGTCGGCCAACTGCGCCAGCGGTGAATCC
TCGACGTTGACCAGCGCGATCACGCGCGCGCCGGCGGCCTTGGCCGCCTCGGCGTTGCGC
AGCAGGTCCGGGCTCTTGCCCGACTGCGAAATGACGATGAACAGTGCGCCGCGCAGCTGC
AATGGTGCGGCGTAGACCGAGCCCACCGATGGCGAGGCCGACGCGACCACCAGCCCCAGC
TGGGTTTCCAGCAGGTACTTGCCATAGGTGGCGGCATGGTCGGAGCTGCCGCGTGCACAG
GTAACCACGAACGGCGGCGGCGCGGCACGCAGGCTGGCGGCCAGGGTTTCCAGGGTGGCG
TGGTTGCGCGAGAACTGGCGCGCGACCACGTCGGCCGCTTCAGCGGCCTCGGCGAACATC
AGGGTAGCGGTGGGGTCTGACAGCGACATGGCAGGCTCAGGCAGGATCGGAAGGAAGGGG
GCGTGCGCCGGCCGGGCGCATCGGCGCGGTCGAACCGCGCACCACCAGCTGCGGCACGAA
GCCCTGGTTGTGCAGCGGTGCCGGCGCATCGTCGTAGGCGTCGCTGCGCAGCTGCGCGAT
CAGCAGGCGCGCGGCATGGCGGGCGATGTCTTCGGTGGCCTGCTTGGCGGTGGTCAGCGG
CGGCCACGACTGGCGCGAGAACGGGCTGTCCTCGAAACCGGCAATGGACAGGTCGTAGGG
CACGTTCATGCCGGCCGACTTGGCGGCGGCCAGCACGCCGGCAGCGATTTCGTCGTTGGA
ACCGAAGATGGCGGTAGGCGGTTCGCGCAGCGCCAGCAGGCGGCGCGCGCCACGGAAACC
GTCGTCGAAGGTGTAGTCGCCCTGCACCACCAGGTGCTTGTCCACGGTCATGCCGTAGTC
CTTCAACGCGGCCTCATAACCGGCATAGCGTTCGCCCGAGGAGCGGTGCGAGCTGCCGCC
CCAGAGGAAGCCGATGCGCTGGTGCCCCAGCTGGATCAGGTGTTCGGTGATCTCGTAGGC
GGCCTCGCGGTCGTCGACGAACACGCAGGCACCGTCGGCCGGATCTTCGGTGGCCGCAAT
GATGCGCACCAGCTTGATGCCACGCGCGGTCAGCGCCTGGATCAGGTCGCGGCGCTCGGA
CATCGGTGCGGTCAGCACCAGCCCGGCCAGGCGCGAACGCTGCACCCAGTCAGCCAGTTC
ATCGGCCAGCAGCGGCGAACTGGAATCGCAGGGATGGATCTGCAGGCCGAACCCGGTCTC
GCGGCAGGCGGCGAGCACGCCGTTCTGCACGCCGATGATGTGGTACGGGTTCGGGTTGTC
GTAGACCAGCCCGATCACGAAGGTGGTGCCGCTGCGCAGGTTGCGCGCGGACGGATCGGG
TTCGTAATCGAGCTCGGCGATGGCACGCAGCACCCGCGCGCGGGTGGCCTGCATCACCGA
GGGCTCGTTGTTGATCACCCGCGATACCGTCTTCAGCGAGACCTTGGCCTTTTCGGCAAC
GTCCTTGATGGTCGCTCTGCGCATCGGTTTTTCCTGGGGTTGGCTGCCGTCCATCATCGC
CGATCAGCTCCGGTCCTGCGGCAGGCCCACGCGGTGGCCCACCACCGAATAGAACAGGAT
GTACAGGTAGCAGGGCACCATCAGCAGCACGAAGGTCAGCTGGAAATCGATGTGCTGCTT
GAGCAGGGCGAACAGCTGCGGAATGATCGCGCCACCGGCGATGCCCATCACCAGCAGGGC
CGAACCGGTTTCGGTGAAGCGCCCCAGGCCGCGGATGGCCAGCGGGAAGATGGCCGGCCA
CATCATGGCGTTGGCAAAGCCCAGCAGGGCCACGAAGGCCACCGACACATAGCCGTGCGT
TGCCCACGCGCCCAGGCAGAACACCACGCCCAGCACCGCCGAAATGGTCAGGTAGCGCGA
CTGCGACACCACCCGCGGAATCACCAGCAGGCCGACCACGTAACCGACCAGCATCGCGCC
CAGGGTGAAGGCGGTGAACATCTTGGTCTCGTCCAGCGGCAGGTTGAAGCCATGGCCGTA
GGTGCCGATGGCATCACCGGCCATCACTTCCACGCCCACGTACACGAACAGGCACAGCAC
GCCCAGCCACAGGTGCGGGAACTGGAAGATGCTGCGGCGCTCGACCGCACCGGCGGCCAC
CGGCGTAGCGTTGGCTTCGGACGATTTGATTTCCGGCAGCGGCGAGAACAGGATCGCCAC
CGCCAACACCACCAGCAGCGCCGCCATGGCCAGGTACGGGGCATGGATCTTGGCGGCGAA
CTGGTTCAGCAGCACGGCTTTGGTCGCGGCATCGGCCGCCTGCACCTGCACGTCCAGATC
GCCAATGCCATGCAGCACCACCGTGCCGATCAGGATCGGCGCCAGGATGCCGGCGATCTT
GTTGCAGATGCCCATCAACGCGATGCGCCGCGCCGCCGTTTCGATCGGCCCAAGGATCGA
GATGTACGGGTTGATGGCCGTCTGCAGCAGGGCCAGGCCGCTGCCGATCACGAACAGGCC
GCCCAGTGCGCCGGGGTACCAGCGCTGGGTGGCGAATTCGCCGAACAGTGCCGCGCCACC
GGCCATCACCAGCAGGCTCAGGCTCAGGCCCTTCTTCATGCCGGTACGGCGCAGGATCCA
CGACGCCGGCAGGGCCAGGAAGAAGTAGGACAGGTAGAACACCATCAGCACCAGGAAGGC
GCCGACCTCGCTGAGCTCGAAGGCGAGCTTGACGAAGGTGATCAACGGGCCGTTGAGCCA
GGTGAAGAAGCCGATCAGGAAGAACAACACGCCGACGATGGCGATGGAGGTGGCCACGTT
CGGGCGCGCGCTTGCAGCGGGGACGGCGGACATCAGGAGGGCTCCTGCGGCGACAGCCGC
AGAACGCGGCGTCGGAGAGTGGCTGGGAACAACGTTGTCACATTCTTTCGATGGACAACG
GCGGTTTGTCAACTTCCGTCCGACGCCCCCTGCGCCTCATGTTGCACTGCGCAAGGCAGT
CGTCGTGCATCACGCTGAATGCGCTGAGCGGCTTGAGCCCCATGGCACAACGGTTCCCGC
GTGAATCCCGCATTCACGCCATGTAAACGTTTACCACGTGGCGCATTCGTTGCGGCGCAG
CAACGAAAGTGTCACGAACTCGTTGACATCGTTGTCAGCGCGGTTACAGACTCCGGCCCA
ATCGCCGCTCCCGATCCCGGGGCCGGCCCCACCTGCAGCAGGAGCCCGCGTGACCGCCAG
CCACCCCGCCCCGGCCCATGTCCTGTCCCGCGTCGCGCCCTCGTTCCTGGCCGCCGACGT
CGGTGGCACCCATGTGCGCGTGGCCCGGGTCCAGGCCAGCGGCGATGCCGCCCATCCGGT
GCAGGTGCTGGAATACCGCAAGTACCGCAACGCCGACCACGCCGGTCTCAGCGCGATCCT
GTCCGACTTCCTGGGCGAAGGCCCACGCCCCACGCACTGCGTGGTTGCCAGCGCCGGCTA
CGCCCGCGAGGACGGCACGGTGATCACCGCCAACCTGCCGTGGCCACTGTCGGCGCGCCA
GGTGGAGGCCGATGTCGGCCTGCAGCGGGTCTACATCGTCAACGACTTCGAAGCGGTGGC
CTATGCCGCTGCGCAGGTGGACGCCAGCGGCGTGCTGCACCTGTGCGGGCCGGACACCGG
CACGCGTGGCCCGACCCTGGTGGTCGGCCCCGGCACCGGCCTCGGCGCCGCGCTGTGGAT
CCCCACTGCGCATGGTCCGGTGGTCCTGCCGACCGAAGCCGGCCAGCCGACCCTGGCGGC
CAGCACCGAACTGGAAATGGCCATCGTCCGCCACATGCAGCGCGACCGCGCCCACGTGTC
GATCGAACATGCGATCTCCGGCCCGGGCCTGATGAACCTGTACCGCGCGGTGTGCGCGCT
GCAGGGGCAGGCACCGACGCTGGCCAGCCCCGATGCGGTCACCGCCGCCGCCATGGCCGA
TACCGATGCACACGCGCGCCAGGCGCTGGATGTGTTCTGCGGCCTGCTCGGCAGCACCAT
CGGCGACATGGCCCTGTTCTATGGTGCCCACGGTGGCGTCTACCTGGCCGGCGGCATCCT
GCCGCAGATCCGCGAATACCTGCACGCCAGCACCTTCGTCGAACGCTACCTGCAGAAGGG
GCCGATGGGCGAAGCACTGGCACGCATCCCGGTGAAGGTCGTCGAACACGGCCAGCTGGG
CGTGGTCGGCGCTGCCAGCTGGTACCTGCAGCAGCAGTCGGCCGCCTGACACCGCAACAG
GCTTCAACGCAATCGCAGCACGCAGTACGTGGCACGCCAACGCACGGGACTTCGCCGCCG
CCCCGCGCATGTCATCGCAACCGTTATCGAACACCGCCGCCGGCATCCAATCGAGTGATG
AGGAGAGACATCATGAATACCCGCAAGACCCTGCTTTCGGCCGCCATCGTCAGCTGCATC
GCCTTCAGTGCGCACGCGCAGCAGGCTGCCCCGACCGCCACCGACCTGGACACCGTGACC
GTTACCGGCATCCGTGGTTCGATGGAAAAATCGCTGGACACCAAGCGCGAAGCCAATGCG
CGCGTGGAAGTGGTCACCGCCGAGGACGTGGGCAAGCTGCCGGCGCACAACGTCGCCGAC
ACCCTGCAGCGCCTGCCGGGCGTCAACATCAGCTCGTCCAGCGCCGATGAAGGCGGTTTC
GACGAAGCCGACCGTGTCAGCCTGCGCGGCACCAGCCCGAGCCTGACCCAGACCCTGATC
AACGGCCACACCGTCGGTTCGGCCGACTGGTTCGTGCTCAGCCAGGGCAACAACGTCGGC
CGCAGCGTCAGCTACTCGCTGCTGCCGTCCGAACTGGTCAGCTCGGTGGAAGTGAACAAG
TCCTCGCAGGCCAAGCTGCAGGACGGCGGCACCACCGGTACCGTCAACATCATCACCCGC
AAGCCACTGGAATTCTCCAAGCCGTTCACCGCGGAAGGCTCGATCGGCCTGGTGCGCTCG
GACCAGGCCAAGTCGAACGACCCGCAATATTCGGCGCTGTTCAACTACAAGAACGACGAA
GGCACCTTCGGCGTGATGGTGCAGGGCTTCAGCCAGAAGCGCGAACTGCGCCGTGAAGCG
CAGGAAATCCCGGGTGGCTTCTTCAAGATCGGCGCAAACGATCCGGTCGCCAAGACCAAT
CCGGACCTGATCGGCGTCAACGTTCCGGGCCTGCTGGGTTCGACCCTGTTCGAACAGACC
CGCGAGCGCAAGGGCGGCCTGGTCTCGCTGCAGTTCAAGCCGAGCGACAGCCTCACCCTC
GGCCTCAATGGTTTCAGCTCCGAGCTGAAGGCGAACAACTACAACCGCAACTTCATGATG
TTCGGCAACAGCTTCGCCAAGTCGCAGGCGCCGGATCCGGGCTATGTGGTCAAGGACGGC
GTGCTGACCAACGCCAACTACAAGGGCGTGCCCGGCACCGACTATGCGGTGTACGACATG
ATCTACCGCGAGTCGAAGGCCAAGTCGAGCTATGTCACCTTCGATGCCGACTGGCAGATC
AGCGACAGCCTGACCGCCAAGTTCCAGGCCGGCAGCACCAAGGGTACCGGCGAGACGCCG
CGCCAGTACATCGCCGAGGTCACCCTGGCCAACGGCGGCGGCGCCAGCTGGGCTACCCAC
GGCAATGGCTCGCCGATCGACTGGAACGTCGGCGGCGACATCTCGCCCAACGGCGTGACC
AGCTTCGGCACCTGGGGCAACCAGCAGGTCACCGCTGAAGACAAGGAGAAGTGGGCCACG
CTCGATTTCAACCAGTACTTCAACGATGGCGGCGTGCTGAGCTCGATCGACTTCGGCCTG
CGTTTCGCCGACCACAAGCGCGAAGCGCTGTCGCCGGAAGGTGCAACCCCGGGTGACATC
TGGAGCGCGCTGAAGAACGGCGCGACGGCCAACTATCCCAGCGGCTTTGCCGGTGACATC
GGCGGCACCTTCCCGCGCAACCTCTGGTACTTCACCCCGGGCGCGCTGAAGGACGCGGTG
ACCAACAACTCCACCTGGCTGGCCGGCAATGATGGCCCGACCGGTCGCCACAACTATGGC
GCCGAGTGGAAGGTGAAGGAAAAGAACTTCGCCGGCTACGTGCAGGCCAACTTCCGCGGC
GACTGGTGGAGCGGCAACGTCGGCCTGCGCTACGTCAACATCAAGCAGGACATCGACACC
TACAACGCCGTCAGCAAGGCCGCCGATGCCGATGTCAGCAGCCTGTTCGGCATGTGGGAG
CGCCTGGCCTTCCAGAACAAGCGCAACCGCGTATTGCCCAGCGCCAACATCAAGTTCGAC
CTGGACGACTCGCTGGTGCTGCGCGTCGCCGCCTCGCAGACCCAGACCCTGCCGGACTAC
TCGGCACTGGGTGCCTCCTCGTACGGTTCGGACCTGAACCGCACCGGCGGCGGTGGCAAT
CCGAACCTCAAGCCGACCCTGTCGACCAACCTGGACGCCAACCTGGAGTGGTACTTCATG
CCGCGCGGCCTGCTGTCGGTGGGCGCGTACCACATGAACCTGAAGGACTACATCGCCTTC
GACGTGGTCTCGCGCCAGCTGTACAGCGAACTGACCAACCAGCTTGAGACCTACCAGATC
TCCACCCCGATCAATGCCGACGGCAAGGTCACCGGCGTGGAAGTGGCCTACGAACAGCCG
ATCGGCGAGTACTTCGGCGTCAATGCCAATTACACCTACGCCAACGGCACCACCTCGCAC
ACCTGGTCGGACGGCTCGCACAATCTGCTGGGCACCTCGAAGAACACCTACAACGTGGGT
GCCTACTTCGAGAACGAGCGCTTTGGCGCCCGCGTCAGCTATACCCGCCGTTCCTCGTTC
CTGATCAGCCTGTCGGGCACCAATCCGTACTACCAGGATGACTTCGGCACGCTGTCGGCG
TCGCTGAGCTACAAGGCCACCGACTGGCTGAGCATCACCCTGGATGGCCTGAACCTCAAC
AACCCGACCTACAAGTACTACCAGACCGCGGCCATCCCGACCTCGTTCTACAGCAACGGT
CGCCAGTACTACCTCAACTTCCGCTTCAAGTACTGATCCAGCGGCGGCAACATCGCCGAG
TCGTGCGCGCACGCCGGGCCTGGGTCATTCCGGGCCCGGCGTTTTTCATGTATAGCGTTC
ATCGCACCGTTCCAAGGAGTCGTACCGATGGTCAAGCCTTCCCGCGCCCGGATGCGCAGC
GCAGTGCTGCTGGGCAGCCTGCTCGCCCTGTTGCCGGCACTGCCGGCACTTGCCGCCGAC
CCCATGCCGGCCGCTGAGGCACCCGGCCCGCAGCTGCGTGCCGGCAGCCTGATGCTGATT
CCCGCCCCCAGCAATGTGCAGCCTGGCCAGGGCAGCGGCATCACCGTGCGCGCCGATACC
GTGCTGCAGGCCGAAGGCGAGGCCGCACAGCGCGTCGCCAGCCAGTTCGCCGACCTGCTG
GCGCGCAGTGGCGGCCCGCGCCTGGGGCTGGCCAAGGGCAAGGCGGCGGCCAGGACCGGT
GGCATCCGCTTCCAGATCGTGCCCACCTTCCGCGACAGCGGCGAGGGCTACACGCTGGAA
AGCACCGCACAGGGCGTAGTGGTACAGGCCGGCAACGAAACCGGCCTGTTCTACGGCGCA
ACCACCCTCGCCCAGCTCGCCACCGGCGGCAGCAACGGCGTGCTGCCAGCGGTGCAGATC
CAGGACGCGCCACGCTTCAGCTGGCGCGGTTTCATGCTCGACTCGGCGCGGCATTTCCAG
AGCCTGGACGAGATCAAGCGCGTGCTCGACGCAATGGCCGCGCACAAGCTCAACACCTTC
CATTGGCACCTGACCGATGACCAGGGTTGGCGCATGGAGATCAAGCGCTATCCGAAGCTG
ACCGGAGTGGGCAGCTGCCGCCTGCCGGCCGGCGACGGTGGCATCGATCCGGTCACTGGC
AAGGAGCATCCGTATTGCGGCTTCTACACGCAGGACCAGATCCGCGAAGTGATTGCCTAT
GCCGCGAAGCTGCATATCCAGGTGATTCCGGAAATCGATGTGCCGGGGCACGCGACCGCA
GCGATTGCCGCATACCCGGAACTGGGTTCGATCAATACCCCGCTGAAGCCGATCAGCGAA
TGGGGCGTGTTCCCGAACCTGTTCAACGTGGAAGACAGTACTGTCACCTTCCTCGAGAAC
ATACTGGAGGAAGTGATCGAACTGTTCCCGGCCAAGTACGTGCACGTCGGCGGCGACGAG
GCGGTCAAGGACCAGTGGGAAGCCTCCAGGCAGGTCCAGCAGCGCATGCGTGCGCTGGGC
ATCAAGGATGAAATGGCCATGCAGAGCCACATCATCAAGCGCCTGGAGACCTTCCTGGAG
GAGCACGACCGGCGCCTGATCGGCTGGGATGAAATCCTTGAAGGCGGGCTGCCGCCGCAG
GCCACGGTGATGTCCTGGCAGGGCACCGAAGGTGGCCTGGCCGCGGCCAGTGCTGGCCAT
GACGTGGTCATGTCGCCCGTGGGCTACCTCTATCTGGATTACCTGCAGACGGCCTCGCCG
AACGAACCGCCGGGCCGCCCGGCCCAGGTCAACCTCGGCAAGCTGTACAACTTCGAGCCC
GTGCCGGCCGAGCTGGCCGCTGACAAGCGCGGGCACATCCTCGGCCTGCAGGCCAACATG
TTCACCGAACACACGCGCACCTATGCGCGCCTGCAGCACAACCTGTTCCCGCGCCTGGCC
GCGGTGGCCGAGACCGGCTGGAGCACGCCGGAACATCGCGACTTCCGCGATTTCCTCGCG
CGCCTGCCCGCGCAGCTGCAACGCTACCGCGCCTGGGGCCTGGCCTACGCGCAGACCCCG
TTCGAAGTGGGCGTGGACTACACCGACAACCGCGCCGCCAACACGGTGACCGTGTCGCTG
GCCAACCCGCTGGGCTATGAAGTGCGCTACAGCACCGATGGCCAGCCGGTGACGGCGCAG
TCGCCGCTGTACCGGCAGCCGCTGACCAGTACGCTGCCGACCACGGTGCAGGCCGCCGCG
TTCTACCAGGGCCAGATGCTGGCGGCGAAGCCGACGGTCGCGGACTTCAGTGCGCAATCG
CTGCTCAGCCGCCGCAGTGACGAACTGCTCAGCTGCGTAGGCAAGAAGGGGCTGGTGCTG
CGCCTGGAAGACGATGGCCCGCGCGAGGGAAACCGCGCAGTGTTCAACGTGGACATCTTC
CAGCCATGCTGGCGCTGGCCACAGGCACAGCTGGACGGCATCGGCAGCGTGGAAGTCCGC
GCGGGGCGTATTCCGTACTACTTCCAGCTGGCCCACGACGAGCCCAAGCGTCGCTTCGAG
AAGGCCAAGCGTGCGCATGGCGAGATGCTGGTGCGTCGCGGCGACTGCAGCGGCAAGGTG
CTGGCCGAAGTGCCGCTGCCGGCCACGCCGGATGCCGATGGCTTCGTGACGCTGCGTGCG
ACGCTGCCGAAGGGCTCCCAGGGCACCGGTGACCTGTGCATCAACTTCACCGGCGACACG
CGCCCGGCGATGTGGGTGCTGGATGAGGTCACGCTGGGGAAGTGACCCCAAGCCTGTCCT
GGCGCAATCGATCCACGCATGGCGTGGATCTACTGTAGAGCCGAGCCCATGCTCGGCTGC
CTTTGGGAGGAAGCCGAGCATGGGTCGGCTCTACAGGAACTTTACCCGCGCCAGCGCAGC
AGCAGATCGCGCAGCGGGGTCAGTGCCGTAGCCAGGCCGGCCAGCACGCCGATCATGTTG
GCCAGCGCGTCCATCGGATCGGCCATGCGGTCATCGGTCAATGCGCCCTGCGCGAACTCG
ATGCCGATCCCCATCAGCACCAGGCCCACGCCCACACACAGCAGCGGACGTCCGTGCCGG
AACAGCTGTACCGCGCTGCCAGCCAGGATGAAATAGGCGAGGAAGTGCTCACCCTTGTCG
CCGTTTTCCGGCAACGGAATCGGTGGCGGTGGGATCAGGCAGACCACGATCACCAGCAGC
ACCGCGCTGAACCACAGTGCGGCCCACAGCCGCGGCCGCCGCAGCGGCTTGATCAGCGGC
AGTGCATCGCTCACAGGCGCCAGCTCAGGTCACCCAGCTCGAAGGCGGGCTCGAAGTCGA
CGCCGCGCTGCAGGCCGATCGCCTGGAAGCGCTCCCCCATCTCGGTCGGCAGGGTCAGCT
TCTTCACCTGGTCGCGCAGCTGGATGCGGCCGACCTCATCAGTGCGCTCCTCGGCCAGCG
ACAGCACCTGGTCCAGGCCGTTGCCGAGCAGGAAGCTGGCCTGGCTGCAGTAGCCCGCCA
GCTCGAAACCGCCGTGCATGCCGGCCTCGGCCATCGCAGTGAAATCCACCGACGCGGTGA
TGTCCTGCAGCCCCGGCCAGCGGTGCACGTCGTTGTGCACGTGGTGGCGGTAGAACGCGC
GTACGGTGCCCTCATCGCGGTCGTGCTGGTAGAACTCGCCACGGTTGTAACCGTAGTCGA
TGAACAGCATCGCACCGCGCTGCAGGCCGCCCGCCACCGCCTGCAACCAGTACGGCAGCT
GCGGCAGCACCTCGGAACGGTAGCCCTCGGCGAAGGGGCGCTCCAGGTAGCGCTCGATGT
GGCGCACCGCACCGTTGAGCAGGATGTCGGCCGGCTGCGCACCACGGATGAAGTTGCCTT
CGGCGTCCAGTTCCACGGTTTCCTCGTAGACCTCGCCATCCCGGATCAGGAAGCGCGGCG
TCGGCAGCGCGTCGATCACTTCGTTGGCAAACACCACGCCCTCCCAGTCCTCTTCGAACG
GGCGATCGACCCAGTCCACGCGTGCGGCCAGCTCGGCCGGCAGGTTCTGCTGCAGGCGCT
GTTGCTGGCGCTCGCGCAGGTCGGCGCTGGGTTCGAGGATGGCGTAGCGCGACGGCAGCG
CGTCCAGCTCGGCCAGGCGCAGCAGCACCGCTTCGGCGAAGGCGCCGGTACCACCGCCCA
GTTCCAGCATCCGCGCCTGCGTACCCAGCTGGGCGAACACCGGCGCCAGCGCGTTGGCCA
CGCTGCCGGCGAACAGGCTGCCGAGCTCGGGCGCGGTGGTGAAGTCGCCACTGCCGCCGA
ATTTGCTGGCGCCGGCGCTGTAATAGCCCCAGCCGGGGGTGTACAGGCACAGCTCCATGA
AGCGGGAGAACGGCATTGCCCCGCCCTGCGCAAGGATTTCGGCGCGCAGGGCAGCGGCCA
GCTGGTCGCTGTGGGCCAGGGCATCGGCTTCGGGCAGGGGGAAGGTGGGCTGCATGGCGT
CTTCGAATGCGGTGACAATGGTGCACAGGATAGCCGAGCCTTGGAGGACCCTCGATGAGC
GATACCCACCCCGTGGTCCTGATCACCGGCAGCGCGCGCCGGATCGGTGCGGCCATCGCC
CGCCAGTTCCACGCCTGTGGCTGGTCGGTGGTGCTGCACGCCAACACCTCCAGCGCCGAG
CTGCAGCAGGCTGCGTTCGATTTCGACAACGTGCGCCCGGGCAGCGTGCTGGCCCTGCAG
GCCGACCTGCGTGACGCCGACGCCCTGGCCGATCTGGTCGAACAGGCCGTCACCCACTTC
GGCCGCCTGGACGCGCTGGTCAACAACGCCTCCAACTTCTTCCCCACCCCGCTCGGCCAG
GTCACCGCCGAGGCGATGGACGCGCTGTATGCGGTCAATGCACGCGCGCCGCTGCTGCTG
TCACAGGCGGCAGCGCCCTACCTGCGCCGCCAGCAGGGCTGCATCGTCAACCTCACCGAC
CTGCACGGCACCGACCCGATGCGTGACCACATCGCCTACACCATGGCCAAGGCCGCGCTG
GAGATGGCAACGCGCGCGCTGGCGCTGGAGCTGGCGCCGAAGGTGCGGGTCAATGCAGTA
GCGCCGGGTGCGATCCTGTGGCCGGAACAGGGCAAGGATGATTTCGCCCGCGAGGCGCTG
CTGGCACGCACGCCTTTGGCGCGGATCGGCACCGTCGAGGAGATCGCCGAGGCGGTGTAC
TGGCTGGTGGCCGAGGCCAGCTTCGTCACCGGCCACACCCTGCGCGTGGACGGCGGGCGT
ACGGTCAGCTGAAAGGTTGCCGGGGTCCACAACGGGGTCAGATCCCTTTTCCCGGCGGGA
AAAGGGATCTGACCCCGTCACTCCAGATCCACCACCTCGAATGCCTCGCCAAACTGCGGG
TGCGCGCGCCACAGCGTGGCCAGGTTCTGGCCGCTGACCGGGTCGATGAAGCCCGGCGCG
ATGTCGGCCAGCGGCTTCAGCACGAACGCGTGCTTCAGCTCCGGCCGCGGGATGCGCAGG
TGCCCCGGGCCTTCCAGCACCAGGTCGCCATAGAACACCACGTCGATGTCCAGGGTCCGG
TCGGAGAAGCGCGGCCCGCTGCGGTCGCGACCGTGCGCGTCTTCCAGCGCGTGCAGCCAG
TCGTCCAGTTCCTGCAGCGGCAGATCGGTCTCGATCGCCACCGCATTGTTGAGGAAGGCC
GGGCCATCGAAGCCGACCGCGGCGGTACGGTAGGCCGGCGATACCTGCAGCGCGCCGAAG
CGCTCGCGCAGGGCCGCCACCGCGGCGTGGAGGTAGCGGCGGGGCTGGACATTGCTGCCC
AGGCTCAGGAGCACGGTCGTCATGCGGTTCAGGTGGCAGCAATGGGGGCGTGGACATGCC
GTCGTCACGGCGGCCTGCCTACAATCCGGGATGCACATGATAGGGCACCGACATGACCTA
TTGCGTTGGAATCGAGGTGGACGAGGGCCTGGTCTTCGCTGCCGACACCCGGACCAATGC
CTCGCTGGACGATGTGCGCGTGCATCGCAAGCTGCACGTGTTCGAGTATCCCGGCCAGGC
AGCCTACGTGCTGATGGCGGCTGGCAACCTGGCCACCACCCAGCTGCTGGTGTCGCGTCT
GGGCCGCGACGCCGCAGAGCGGCGCGTGCCCAACCTGCGCGACATGCCCCACCTGTTCGA
AGCCGCCGAGTACGTCGGCCAGCTGCTGGTGGACAGCCAGGTGCACACCAACCACAGCGA
ACATGGCCACGATGGGGTCAATACCCAGGCCACGCTGATCTTCGGCGGGCAGATCGCCGG
CGAGCGCCCCGGGCTGTACATGATCTATCCGCTCGGCAACGCCATCGCCGCCTCGCCGGA
GACGCCCTACCTGCAGATCGGTGAATCCAAGTACGGCAAGCCGATCCTCGACCGCATCCT
CAGCCCGGCCACGCGCCTGGAGGATGCCGCACGCACGGCGATCGTCTCGTTGGACTCCAC
CATCCGTTCCAACCTGTCGGTGGGCCTGCCGATCGACCTGGCGCTGCTGCGCGACGGCGA
ACTGCGCATCGGCCAGCAGCTGCGGCTGGGTGCGGATTCCACGCTGTATGCGGACATCCA
CCAGAACTGGTCGCGGCGGCTGGAACAGGCAGTGGACGCCCTGCCACGCTTCCCCTGGGA
ACCTACCGAACGGTAGTGCCGGCCGCTGGCCGGCAACCGCGTTGATCCCACCACACAGGG
ATGCCGGCCAGCGGCCGGCACTACCGCGACATCAGCCCAGCGCTTCGGACACCGCGCGGA
ACACCTGCTGCATCTGCAGCGGCTTGCGCAGCACGTGCACCTGCACGCCAGCGGGAAATG
CATCGGCCGCCACCTCCACCGCTGCGTCTTCCAGCACCAGCGCCGGGCCGCGATAGCCCA
GCGTGGCCATCTCGCCCAGCAGCTGGCTGGCCGGCAACAACTTCGAGCCGGCGTCGGCAA
TCACCAGCGCCGGCATTGCCTCCTGCTGCATCCAGCGCAGCGCCGCCGGGCCATCGGAGG
CCAGCTGCAGCTGATATCCCTGGCTTGACAGCGCATTGCCGAGCAACGACAAGCGCGTGG
CCTCGCCATCGACCACCAGGATCGACTGGCCACTGCCCAGGGCCACCAGCTGCTCGATCG
GCTCACTGCCGTCGCTGGCTTCGTGCATCGGCAAGTGCAGTTCGAAGCAGGTGCCCTGCC
CCGGCTGGCTGCTGACATGGATGCTGCCGCCGGCACCTTCGACGATGCGCTTGCAGGAAA
TCAGGCCCAGGCCGGTGCCGTCGGCCTTGGTGGTGAAGAACGGATTGAACAGGTGCGACA
GCGTGTCTGCATCCATGCCGATGCCTTCATCGGCCACGCAGATCCGCATCCAGTCCACGC
CATCGCGCTGGCCGGCATGGCTGGCGGTCAGGCTCAGGCGACCGCCGTTGGGCATCGCCT
GGATCGCGTTGAGCGCCAGGTTCAACATCACCTGCTGCAGCTCGGTGTAGTTGGCATCGA
CCACCAGGCCTTCGTCCTGCACCTGCAGTTCCAGGCGCACGGCATCGGGCACGTTGCTGC
GCAACAGCAGTGCAACCGCATCGAACAAGCCATCGATCTCGATGCGCTCGCTCGGCTTGC
GCGAACCGCGCACGAACGACAGCATCGATTCGGCCATCTCATGGCCACGGCGACCGCACT
CGGCGATGACATCGGCCAGGTGGTGCAGCTGCGGATCCTCGGTGCGCGCCTTCAGCAGGT
CCGGCATGATCAGCAATGGCTGCAGGATGTTGCGCAGGTCATGGCTGAGGCCGGCAGCAA
GCAGCGACAGGCTTTCCAGGCGCTGCGCGCGCATCAGCTCGGTTTCCACCCGTGCACGCT
CCACCGCGCTGCGTGCATCGCGGATCGCACGCGCCACCGCCGACGGCAGGCGCGCCGGCA
GGTGCTTGATGATGTAGTCATTGGCGCCCTTCTGCAGCGCCGCCACCGCGTTCTCCTCAC
CCATCGTGCCGGAGACGAAGATGAAGGGCACGTCCGGCGAGGTCTCGCGCACGATGCGCA
GCGCGTCATCACCGGAGAACCCCGGCATGCTCAGGTCGGACAGCACGATGTCCGGCTGGA
ACGCAGCCAGTGCCTGGCGCAGTTCCGCCTCGCTCTCGACACGCTCGAAGCGGGCGTCCA
GGCCCGCGTCGAGCATCTGTTCGGACATCAGCTCGGCATCCTCTGGTGAGTCTTCCACCA
GCAGGATGCGCAGCGCCCCCAGGGCGGGACCGGTCAGGGGCATGGGTTCACTCGAGTTCC
GGTGCCTGGTTGATCAACGCCCAGAACTTGCCCAGGGTCTGCACCGCGCCGAAGAACTGG
TCCACGTCCACCGGCTTGACCACGTAGGCGTTCACGCCCATGTCCCAGCTGCGGGCCAGA
TCGCTTTCCTCGCGCGAGGACGACAGGATCACCACCGGCAGGCGCTTGAGTTCTTCATGC
TCGCGGATCTGCCGAAGCACTTCCAGGCCATCCATGCGCGGCATCTTGATGTCCAGCAGC
AGCACCGCCGGCAGGCCTTCCTCGCGATTGGCGAAGGCGCCGCGGCGCAGCAGGTAGTCC
ATCACTTCCACGCCGTCTTCGACGTGCACGATGGGATTGGCCAGACGCGCCTCTTCCAGG
GCATCGATCGCCATTTCGGCATCCGCCGGGCTGTCTTCGGCGAGAAGAATGGTGCGCAGA
GTGGTCATGCAGAAGGCCCTTGTTTGTCCGCGTCGATCGCGGGAGGCAGGTAGAAGTGGA
AGGTGGCGCCGACGTCCGGTTCGGCCTCGGCCCAGATACGGCCGCCATGGCGGGTCAGCA
CGCGGCGCACGCTGGCCAGGCCGATGCCGGTCCCCGGGTAGTCGCTGGCCTTGTGCAGGC
GCTGGAATACACCAAACAGCTTGCCGGCGTAGGCCATGTCAAAGCCTGCACCATTGTCGC
TGACCGTGAACTGATGGCCGCCATCGGGCTGCGGCTGGTAGTCCACGCGGATCTTCGCCG
GCTCGCGGTTGCCCGAGTACTTCACCGCGTTGCCGAGCAGGTTCAGCCAGACCTGGCGGA
TCATGTTCTCGTCGCCCACCACGATCGGCAGCGGCGCGATGCTCCACTCCACGTGGTGCG
CATGGCCGCCGTTCTCGGCCTCAGCCTGCAGGTTGGCATCGAGCATGGCGCGGGTATCGG
CCACCAGCGACTGCATGTCCACCGCCTGCTGGCGCATCGCCGCGCGGCCCAGCCGCGAAT
AGACCAGCAGGTCGTCGATCAGCGCCGCCATGCGCCGGGCCGAACTGGAGATCACCTCCA
GGTAATGCCGGCTCTTGTCATCGGCGGCGTCGCCGAGGTGGCGCGACAGCTTGTCGGAGA
ATCCGGCCACGTGGCGAAGCGGCGCACGCAGGTCATGCGAAACCGAGTAGCTGAAGGCTT
CCAGCTCGCGGTTGACCTCGGACACTTGCGCGACCTTGCCCTCCAGCTGGCGGTTCAGCT
CTTCCACGCGCAGCTGCACTGCGCGCTGCATGGTGACGTCGCTGATGGTCAGCAGCACCA
CTTCGTCATCGGTATCGGGCAGCGGCATGCGCCGTGCGTTGAGCAGCATGTAGCGCACCA
TGCCATCGGCGGTACGCTGCTCATGCTCGAAGTCCCAGAGTTCGCGGCCACGCGACAGCA
CATCGGCCAGGCGCTGGCGCACCACCGGATCCCGCCAGGCGCCGTCGCCGATGTTTTCCA
GCAGCAGGCCATCGGCGCGCTCGTCCTGCAGGTCATACAGTTCGGCGAACGCCGGGTTGT
GCAGCTGCACGCGCAGGTCGCGGTCGAGCAGCACGATCGGTTCGCGCACGGTCTGCAGCA
CCGACGCCGCGCGTGCGGCCGAGCGCAGCGATTGCCGTTCCGCATGCAGGCGGCGGCCGA
TCTGCCGCTGCAGCAGCCACAGCACCAGGCCGAGCAGGGCCAGCTGGATCGCCAGCGAAC
TCCACGACACCAGTTCGGTCTGCTTGCGCTGGCGCGCGGCCTGCTGGGCGCGCAGTGCCA
GCAGATTCTGCTCGCTGGCCTGCAGCTCCTCCACCAGGCCACGGATCGGATAACGCGTGC
TCAGGTCCTGCACCAGCTCACGCTGGTCGGAGTTCGGTTCGGACCGGGCCAGCTCGCGGG
CAAGCGCCATGCGGCCTTCGAGCATCGATTCGATCCGACCAATGCGGATCAGCTGATCGG
GATTGTCACGCGTCATCCGGCCCAGTTCGGCCAGGCGCCCGGGGATCTCGTTGGCCTTGG
CCATCCGCTCGCGCAGGCCGGGCGCATCCACGCCCTTGGACAGGGTCAGGGCGGCGGATT
CGACGTCGCGCACATCGGCCTGCAGCTGTTGCAGCGCCACACCAACGGACTGGGTGTGGT
TGACCCAGGCCATCGCCTCTTCGCTGTCCTGCTGCAGTTTGCGCAGGGTCAACCACGGCA
CCACGATGATCGCGGCAGCCGCCAGCGCCAGGGCCGGCAACCGCCAGCGGTCCCAGATGT
CGTCACTGAAAACCAGCGCCATAGTTCCTCGTCAGCACGGCCGCGGAGCGGGACCCGGGA
CGAGCCCGGCTGCGGCGGAACCGGCAATATAGCGCAGGCGGTCACAACTCTGGAGCCCAA
AGCGCGGCAGGCTGAACGGGCCCCCGCAGCCGGCCCCATACGCGAGTGGGCGCCCCCTTC
GGGGCGCCCACCCTGTTCAACGCGCGGTGGATGCTCAGCGCTTGGCAGCGGCGCTGACCT
TAAGCGCGGCGGCATCGACGCGGGTCACGCCCTTGATGCCCTTGGCGGTGTTGACCGCCT
TGTCCTTCTCCGCCTGCGTAGCGACGGCACCGCTCAGGCTGACCACGCCGTTCACGGTTT
CCACCTTGATCTCGGTGCCCGGAACGTTGCTGCTGGCCAGCAGATCGGCCTTCACCTTGG
TGGTGATCCAGGTATCGGTCACCGGCTCATTGGAGTCGTGACGATCAGCATGGGTCGTCG
GATGGGTGCTGGTCGGCGGGCTCTTCGCGGCCGGGTCCTTGGCGAATGCGGCCGAGGAGG
ACAGCGCCAGGCCCAGGGTCAGGGCGGAAGCAATCAGCGTGCGGGTGGTATTGCTCATCG
TGTCGTACTCCTTCGGAATGTGCTGCCAGTCTGGACAACCCACCGTAGAGCAGGCGTGGC
GTTGCGGTCATGCCGCCGTGAATCGAAGCGTTTCCAATGGCAACCGTTCAGTTTTGGACT
GCCAGTCCCCGTCGTTTACCCTGCCCTTCCCACTGCCGGAGCCCTGCCATGCGCCCCGAC
CTGCAACTGGCCCTGATCGGCTACGGCTTCGCCGGCCGCGTCTTCCATGCACCGCTGATC
CAGCACAGCCCCGGGCTGGCGCTGCACAGCATCGTCAGTTCACAACGCGACACCCTGCTG
CGGACGTTCAGCGATGTGCACGTGCGTGCCACGCCGCAGCAGGTATTCGATGATCCGGCC
GTGGATGCCGTAGTGATCGCCACGCCGAACGAACAGCACGCGCCACTGGCCATCGCGGCG
CTGGCGGCAGGCAAGCATGTGCTGGTCGACAAGCCGTTCGCGCTGGATGTGGCCGAAGCG
GAAACGGTGCTGGCTGCGGCACGCGATGCCGGGCGCATCGCCACCGTGTTCCAGAACCGG
CGTTTCGATGCCGACTTCCTCACCCTGCAGTCGCTGCTGGCCGAAGGCAGCTTGGGCGAC
GTGGCCGAGTGCCACGCGCACTTCGACCGTTACCGTCCGCAGGTGCGCGACCGCTGGCGC
GAACAGGACGGGCCCGGCAGTGGCCTGTGGTACGACCTCGGTCCGCACCTGCTGGACCAG
ATGCTGGTGCTGTTCGGCTGGCCCGAGGCAATCGATGCCGACCTGGCCGTGCAGCGCGAA
GGTGGCGGCGGCATCGATTACTTCCACGCGATACTGCACTACCCACGGCATCGGGCGATC
GTCCACGCCGGTTCCCTGGTGGCAGCGCAGACGCCGCACTTCAGTGTGCATGGCAGCGCC
GCCAGCTGGATCAAGCACGGCCTGGACGTGCAGGAGGCGCAGCTGCGCCGCGGCGTGGCG
CCGGGCGCACCAGGCTGGGGCCTCGATCCGCGGCATGGCGAGCTGGTGCGCTGCGATACC
GAAGACAACGTGCAACGCAGCACCGTCGACAACCTGCCCGGCGACTATCGCCGGTTGTAT
GCGCAGTTCGCGGCGGCGATGCACGGCGAGGGCGAAGCCACGGTCAGCCCGGTGCAGGCG
CTGCAGCTGATGCGGTTGCTGCAGGCCGGCATGGACAGCGCGCGCGAAGGGCGGCGGATC
GCGTTGGGGTGATCGGGAGGGCTGCGCCCTGCACCCGCACAAGCGGTAGTGCCGGCCGCT
GGCCGGCAACCTCAACAGCAACGGCAAAAAACGGCTACCCGTGAGATGGCGGCCCCCCCG
CCTTCGACAGTTATCCGCGCCCGACGGTAGGTGTCGACCTTGATCGACACGTCAACGTGG
AAGCGATCGGAGCAGGCTTCTGTAGAGTCGAGCCATGCTCGATTGGCTGCATGGGGTCAG
AGCCCGTTCCCGCGGAAAGGGATCCGACCCCGATCTGCCTGGGGCCGGATCCCTTCGGCA
ACGCCGAAGGGCTCTGACCCCACCGCAGTGCTTACGACTTCTTGATGGCGTGGCCACCGA
ATTCATTGCGCATCGCCGACAGCAGGCGGTCGGTGAACGAATTCGATTCGCGCGAGCGCA
GGCGTTCCAGCAGCGACAGCGTGATCACCGGCGCCGGCACATCCAGCGCGATGGCTTCGG
CCACGGTCCAGCGGCCTTCGCCGGAATCCTCCACGTACGGGGCAATGCCATCCAGCGAAG
GATTGCGCTTGAGGGCTTCGGTGCTCAGGTCCAGCAGCCACGAACGCACCACGCTGCCGT
GGCGCCACACCTCGGCCACCTGGGCCAGGTCCAGTTCCATCTCCTGCTTGCGCTCCATCA
GCGCGAAGCCTTCGGCATAGGCCTGCATCATTCCGTACTCGATGCCGTTGTGGACCATCT
TGGTGAAGTGGCCGGCACCGGACGGGCCGACGCGCCCCCAGCCACGATCTTCGGCCGGGG
CCAGCGTGCGCAGCAACGGTGCGATCTGCTCCACCACCGACGCTTCGCCACCGACCATCA
GGCTGTAGCCTTCCTGCAGGCCCCACACGCCACCGCTGGTGCCGCAGTCGACGTAGCCCA
GATCATCCTCGGCCAGCGCCTTAGCGCGGCGGATCGAGTCCTGGTAGTTGGAGTTGCCGC
CGTCGATGACGATGTCACCCTCGGCCAGGTGCGGGGTCAGCTGGCCCAGCGTCTGGTCGA
CGGTTTCGCCGGCCGGTACCATCAGCCACACCACGCGCGGCACCGGCAGCGCGGCCACGG
CGGCGGCCAGCGAATCAACCACCTCCAGGCCGGCCTCGGCGGCGCGCTGGCGGGCGCCTT
CGCCCGGGTCGTAGCCGACCACGCGGTGGCCGCCGCGATGCAGGCGCTGGGCCATGTTGG
CGCCCATGCGGCCGAGGCCGATCATTGCAATATCCATTGTTTCACCTTCAGTTGGGGTCT
AGGGTCAGGCTGCCTGGCCTGCCGGTAGCCGCGCAGTGGCGCAGCTGCGCCTCGCGCCAA
CGCCGGTAGAGCGTGGTATGCAGATTGTGCACCGCCAGGTCGATTGAAAACGGGGTTCGC
GGGTTGCGATCGAGCAGGCGGGCGACGTGGTAGCCGATGGGACGTATACCGCGTGGATGC
ACATAGATCACGAACTGCTGGTAGAACGGATCGTCCAGCAGCTGGTCCATGCGCGCGAGC
GTGTCGTGGTAGCGCGGCGCCAGCCGTGCGCGCAACTGCGGATCGCGCTCGAACAGCAGG
CGCTCGAAGTAGCGCTGGCCGATGCGCGGGATGTCCTGCGCCAGGTTCCAGAGTTCGGCA
TTGCGCTGGTCGTACCAGGCCAGGCCGCCGTGCTGCGCCAGGGCCTGCGCAGCGCCCTCG
CCCACAGTGACGACCACGAAGTTCTCGGCCTGGTTGCTCAGGTCATCCAGCGTACCGTTG
TCGTACACATGTTCGATGAAGCCGGGCACACCCACGAGCGCCTGCCGCCCCATCGCCGAG
GTGCGCACCGCCTTGCCGTCGGCGAAGAACTCGCCCGCGTGCGCGCCAAGCAGGATGCTG
TCGGTGGCGTGCAGCGCGAGGAAGGTGCCGATCGACAGTTCATCCGCTGCGAACTCTGTA
TCGAACGCAGCATCGCCATACAGCTCGCGCTGGGTGGCCAGCTGCGCGACCTGGCGGCCG
ACACCGCACTCGGCGCGCACGGCACCGCTGTAGAACGCCTGCAGCGCATGGCTGTTGCCC
GCACTGGGCACGAAGCCACGGCCGAAACTGCGCGTACGCTGCCAGCCCTGTGCCGGCGCG
CCGCGCAGACCAAAGCCGATCCAGCCCAGTTGCGGGCCGGAGAAACGGAACGTGGCATTG
CCCTGCAATGCCGAGGTCGCGCGCCGCGTGGCCGCCCCCAGCTCGAAGGCATAGGCGCAG
ACCGTGGCAGGGTCTTCCAGCAGCTGCTGCAGCAGTGCCTGTCGTTCGCCTGCAGGCAGA
TCCGCCGGCCAGCGTACGCGCAGGTCACCCGCTGCCTGTGCCGCGGCGAGCGAGGAACGC
GTACACACCGGGCCCTTGTGTACCTGCGGTGCACGCAGCTCGGCATCCTCGAAGCGCCAC
CCCAACCGCTGCAGCAGGCCCTGCGTACAGTCCGGGGATGGCGCTGCGACGACCCACGCG
GGCGCCAGCAGCAGGGCTGCAATCAGCCACCTGCCGCGCACGCTCAGCCCTGGTCCGTGA
CCGCCGGTGCGGGTGCGGGCTCCGGTGCTGCCGCCGGCGATGGCGACGGCTTGGCCGCCG
CGGCCGGCAGGTACTGCTGCAGGCGCTGGAAGAAGCGACGATAGAACTCGGCATCGGTGA
CCGTGCTGCTGGCCACCTTCACCAGCGAGTCGTCGTTGCTGCCGAAGGGCAGCGATACCG
AACCCAGCGCTCCCACACCGACACTGGCCGAGGTCGGGCTCTTCTTCAGCGCGTAGCGAT
CCTGCACTGCGCTGACGAACACCAGCGTCTGGCCGCCACGCGGGGCGCAGGAGATGCGCA
GCACCAGCTGCTCATGGTCATCCTCGCGCGGCTGGAAGTTCTTGTTGCCTTCCACCTGTG
CATCGTCGGAACGGGCGATGGCATAGCCCTGGCTGAGCAGCGTGCGGCGCGCCGCTTCGC
AGGCTTCGCCCGGGCGCCCATCGACCGTGCGCGAGAAGGTATCGCCGGAATCGAAGGACT
CGCGCAACACGGTGCTGTCGGCGGCACGGCCACCGCAGGCCGAGAGGATCAGGGCGCTGG
TGAGCGCCACGGCGGCGCTGGAAAGACGGGAGGCCCGCATGGGTACTCCTGCGAGAACGG
AAGCACCAAGGGTAGTCCCACCCCCGTGTGCGGCAGGTCGACATACCCTCCCACGTTGCT
CCCGGTTCATGCACGAAAAAGGGACGGAGGGAATTAAGTCGTTTGTGCCACAAACGACTT
AATTCCCTCCGTCCCCTTTTACGACGAGGGGCCGGCAATGCCGGCCCCTGAGGTGTCACA
TGCCGTGGCCGGCTCAGTCCGCCCAGCGCCCCGCGCCGGTGGACTGCGGCAGCACCTGGG
CCGACAGCGGGCGGTCATTGGCCAGCAGATTGACCGCGTCAGCGAGGATCGAGGCCGACT
CGCGCAGCAGCGGGTCCGGACGCTTTTCAGCGGCCTTCTCACGGGCGGCATCCTTGACGA
TGTCGCGCTCGTTGCCGGTCAGGCCATCGTCGCTGCTGTCGTCGGCCAGCGGGTCCAGGG
CCAGGCCCAGTTCCTTGCGCTGCACCTGGCGCTCCTTGCGCTGGGCGTCCTGGCGCTCGC
GCTCGGCACGACGGGTCGCCTCGTTGAGCGAGATGTACTTCTTCGCGGCCTCGGTGCGGA
ACTGCTCCACGTCCTCGTTCCACCACTGGAATTCCTTGTCAGTGGCGATGCGCGCGTCGT
GGCGGGTCTCCAGCTTCGGCAGCAGCGGCGCGAAGTTGCCGTACTGGGTGTGCGGCACGG
CGGCGATGCGGGTCCACGGCAGGGCGTTGTCGTAGGTGCTTTCGCCGAATTCGGTGGCAT
CGACGCTGGCCGGGAAGGCCAGGTCCGGCACCACACCCTTGTGCTGGGTGCTGCTGCCGC
TGATGCGGAAGAACTGGGCGATGGTCAGCTTGACCTGGCCGAAGCGCTGGGTCTCGCCGC
TCGGCCAGCGATCGAGGTCGACGATGTTCTGCACGGTGCCCTTGCCGAAGCTGGTTTCAC
CGATCACCAGGCCACGGCCGTAGTCCTGGATGGCACCGGCGAAGATCTCCGAGGCCGAGG
CCGAACCGCGGTTGATCAGCACCGCCAGCGGGCCATCCCACGCCACGCCCTGGTTGCGGT
CGCTGTTGACGGTAACGCGGCCACCGGACTCGCGCACCTGCACCACCGGGCCCTGTTCAA
TGAACAGGCCGGTCAGTTCGATCGCTTCATCCAGCGAGCCCCCCCCGTTGTTGCGCAGGT
CCAGCACCACGCCATCCAGCTTGTCGTTCCTGAAGCCGGCCAGCAGCTTGGCGACGTCAC
GGGTGGCCGAGGCGTAGTCAGCGGCATTGCGGCGACGGCCTTCGAAGTCCTGGTAGAAGG
TCGGCAGCTTGATCACGCCGATCCTGCGCGCCGGTTCGCCGTTGGCGGCCGGGATGCTCA
TGGTCTCGCCCTTGGCGGCCTGTTCGGCCAGGCGCACCTTCTGGCGGGTCAGGACCAGCG
TGTGGTGCTTGCCGTCCACGCCCTCGGCGGCCGGGATGAATTCCAGCTTGACCTGGGTAT
CCTTGGCACCGCGGATCTTGGCCACGACGTCGTCGATGCGCCAGCCGATCACATCCTCGA
CCAGGCCGGACTTGCCCTGGCCAACGCCGACGATGCGGTCCCCCGGCTTCAGGGTGCCGT
CCACTGCGGCCGGACCACCGGCGATGATCTCGCGGATCACCACCATGTCGTCCTGCCGCT
GCAGCTGCGCACCGATGCCTTCCAGCGACAGCGACATCGCCTGGTTGAAGTTCTCGGCGG
TGCGCGGGGTGAAGTAGTCGGTGTGCGGATCGACAGCGCTGGTGTAGGCGTTCATGAAGA
ACTGGAAGACGTCTTCGCCCTTCAGCTCGTTGACCGACTTCTCCAGCGTCGCGTAGCGCT
TGTCCAGCGTCTTGCGGATGTCGTCCGGCTTCTTGCCGGCCAGCTTCAGGCGCAGCCAGT
CGTTCTTCACCGACTTGCGCCACAGCTCATCCAGTTCGGCACTGCTGGCCGCCCACGGAA
CCTTCTTGCGGTCGTATTCGAAGCGCTCGTCGGTGGTGAAGTCCGGCTCCTGCTTGAGCA
GCTTGCGCGCATAGGCCACGCGCTCGCCGACGCGCTGCTTGTAGACCGCGAACACCTGGA
ACGCCGGCTCCAGCTCGCCGCCACGGATGGCCGAAGAGATGTTGGCTTCGAACGGCGCGA
AGCGCGCCACGTCGGCCTGGGTGAAGTACTGCTTGCCGCCGTCCAGGGTCTCCAGGTAAC
GCTTGAACACGTCCTTGGAGGTGGCCTCGTCCAGCGCGCGCGGGCGGTAGGCGTAGCGGC
TGTCGGACAACAGGCCGTACACCAGCTTGGAGGTGGTCACCTGATCGGCGGTGGCCGCCG
CGGGCAATGCGGGCGAGTCGGCCTTGGCCGCCAGCGCCAGCGGCGCGACCAGCGCCAGGG
CCATCAGGAATGCGGGGGCTTTGAATTTCATTGACGTGCTCGAAGGCGCCTTGCCAAGGG
GGAGACTGCAGGGTGTTCAGACACCACGACAGTGCCGAAAGTTGCCGGGTTTGTCATCCG
GCCGCGCTCGGTGGAAAACCAGCCTAGCCGGGCCGGTGTAGCAAATTGTGAATGCATGCA
GAGCCGAGCCCATGCTCGGCTGGCCGGCAGCAAGCAGCCGAGCATGGGCTCGGCTCTGCG
GCAGGCAGAGGTATGCGGACCAACGGTCCGCACCCACCTCAGGAGATGCCGGCGCCCTTG
GCCTGCACGTCAGCGTGGTACGACGAGCGCACCATCGGGCCGGACGCCACGTGGCTGAAG
CCCAGCGCGTAGCCGTAGTCTTCCAGCGCCTTGTAGTCCTCGGGGGTCCAGTACTTCAGT
ACCGGGTGGTGATGCGCGGTCGGCTGCAGGTACTGGCCGATGGTGATCATGTCCACATCG
TGCGCGCGCAGGTCGCGCATCGTGGCCTTGATCTGTTCGAAGTCTTCGCCCAGGCCCAGC
ATGATGCCGCTCTTGGTCGGCACGTCCGGGTGCTGTGCCTTGAAGTTCTTCAGCAGGTTC
AGCGACCACTGGTAGTCCGCACCCGGGCGCACGTTGCGGTACAGGTCCGGCACGGTCTCG
ATGTTGTGGTTGAACACATCCGGCGGGTTCTGCGCCAGGATCTCCAGCGCGCGCTCCATG
CGGCCCTTGCCACGGAAGTCCGGGGTCAGCACTTCGATGCGGGTACCCGGCGACTTTTCG
CGGATGGCGGTGATGCAGTCGACGAAGTGCTGGGCACCGCCGTCACGCAGGTCATCGCGG
TCGACGCTGGTCACCACCACGTACTTCAGGCCCATGTCGGCCACGGTCTGGCCGAGGCTG
GCCGGTTCGTTGGCATCCGGCGGCTTCGGGCGGCCATGGGCCACGTCGCAGAACGAGCAG
CGGCGGGTGCAGACCTCGCCGAGGATCATGAAGGTGGCGGTGCCATGGCCGAAGCATTCG
TGGATGTTCGGGCAGCTGGCTTCCTCGCACACCGTCACCAGGCGGTTCTCGCGCAGCTTG
GCCTTCAGGTTCTGCACGGCGTTGCCCGAGGGAATACGCACGCGGATCCACGACGGCTTG
CGCAGCACCGGCGCATCGGCGAACTGCACCGGCGAACGGTTGATCTTGTCACCGCCCAGC
TGCTTGACCCCGGCCTGCAACGGCGCGGCGGACGGAGAGTCGCCCTGCACGATCTGCAGG
GGAATGGAACGGGCGGTGGTTTCAGTCATGGCAGTTCCGGGGGGCGGTCAGGCGGCCGCA
GAAAGATCGGGCAGTTCCGGCGTGTGCTGCAGCAGCAGGCCGAACTGGCGGGCCAGGTGG
TCCAGCAGCACCGGCTTGACGGCATCCAGCCCGGAGGGGCCGCCCAAGTCTACCACCGAG
GTCACCTGCAACCCCTGATAGCCACAGGGGTTGATGCGGTGGAAGGGTTCCAGGTCCATG
GCCACGTTGAAGGCCAGGCCATGGAAGGTGCAGCCGCGGCGCACGCGGATGCCAAGCGCA
GCGATCTTGGCGCCACCGACGTAGACGCCCGGGGCGCCCTCGCGGCGTTCGGCGCCGATG
TTCCACTCGGCCAGGGTATCGATGAGGGCCTGCTCGATGCGGCACACGTAGTCGCGCACA
CCGATGCCCAGCCGCGGCAGGCGCAACAGCGGGTAGACCACGATCTGGCCGGGCCCGTGA
TAGGTCACCTGGCCGCCACGGTCCACGTGCAGCACGGGGATGTCACCCGGCGCCAGCACG
TGCTCATCCTTGCCGGCCTGGCCCAGGGTGAACACCGGATCGTGCTCGACTACCCACAGT
TCGTCGGCGTCGGCGTCGCTGCGCTGGTCGGTGAAGCGCTGCATGGCGCGCCACACCGGC
TCGTACGCCTGGCGGCCGAGGTCGCGGACCACCGCCGGACGCGGTGCGCGGTCTTCCGGG
GCGGCTTCGGCCGGGCAGCTGTCGGCTACAGCGTCCACTTCACTTCCGGGTGGTCGCGCA
GCGCCTGGTGCGCCAGGTCGTACTGCTCGCGGCTCTCGGCCTTGAACACGATGCGCACGG
ACACGTACTTGCCGTTGGACGAATGCTTCCAGCTGATGCGTTCGTTCACCACATCGATGC
CGGCAGCCAGCAGCAGACGGGGAAGCTCATGCTCCAGGCCGCGGTTGGCCGGGCCCATGG
CGCTGAGCTCGAACTGGCCGGGGAACTGGAAGCCGTGGTCGGGGTTGTCGGACTTGATTT
CCATGGCCCCATTATCGGGCCGCAGGGCAACAAACCCAAGAGTATTCATCAACGTCAAAG
ACAGCACTGGCGGCCTGCTGCGTTGCAGCTGGCCCAAAAGCGCGGGCGGAGAGCCCAACG
GCAGCTGACTGGTTCTTTCGGCCCCTCACTGACCGGGGCATCGTGCGCGCGGCCTGCAGT
CGCCTTCACGCCAGGCCTGCGGCGCGTGCGCGGGTAACGAATTGTGTCCGCCGGACAATG
TTGTTTTCGGAACAGACAAGTGATCCCAACGTGCTCGTTCCGGCGCGCGGGCACGAGTAC
CGTAGCGTTGCAGAAAACGACAGAAAACCGCCCCTTTCCCCATGAGCATTCCATCCATGC
ATAGTGTCGCAGCCCTCGGGCTGGCCGGCCTGCTGGCCTCTGCCCTCCCCCTTGCCGCCC
AGGCGGCCGAACAATGTGGCCCGGACGCGATGCGCGATCACCCGCCGCAGGTCAATTTCC
GCGTCGACAACGACCTGTTCGGCGGCCGCCACCAGGACCAGGGCTATACCAACGGTGCGC
TGTTGACCCTGGTCTCGCCCAATCTGGTCGATTACACCGACGACCCGTGCCTTCCGCGCA
TGGCGCGCTGGGTGAACCAGTACCTGGAAGGCCTGCATCCGGGCAGGTTCGAACAGCAGA
ACATGATCTTCAGCATCGGCCAGGGCATCTTCACCCCGACCGATTTCAGCCGCAGGGACC
TGATCGAGGACGACCGCCCTTACGCGGGCGTACTGATCGCAAATTTCGGTTTCAATGCGC
GCAGCGGCGACCGCCTGCAGACCACCCAGCTGACGTTGGGCGTAGTTGGCCCGTGGGCAC
AGGGCAAGCAGGTGCAGAATGCCGTGCACGAAGTGCTGGGCGACGAGAAATTCAAGGGCT
GGGACAACCAGCTGCACAACGAGCCGCTGTTCATGCTGACCCATGAGCGCATGCGCCGCT
GGCCGGGTGATGCCAGCATCAATGCAGACGGCTGGGGTTGGGACGCGATCAGCCACTACG
GCGGCTCGATCGGCAATCTGGAAACCAAGGCCAACCTCGGCGGTGAAGTGCGCTTCGGCT
GGAAGCTGCCGGACGACTTCGGCAGCACGCCGTTGCGCCCGGCCGGTGAGAACACGGCAC
CGACCCGCAGCGGCCGTCCCAATGGCTGGTCCTGGCACCTGTTCGCGACCTCGGACGCGG
CCTGGGTGATCCGCGACATCACGCTGGATGGCAACACGTTCCGCAACAGTCACAGCGTGG
ACAAGCGCCATGTGGTGGCCTACGGCGGCTATGGCGTGGCCGTGATGTACGGACGCTGGA
AGTTCGCCGCTGCGCGTTACCACAGCACGCGGGAGTTCAACGGCCAGCGCCAATCGCCGG
TGTTCGGCAGTTTCACCATCAGCCGCTCGCTGTAGGCGAGGGGCTGAGGGTGAAGCGGGT
AGGTGCCGACCGTTGGTCGGCACACCGGTTACCGCATCGCTCGCTGCAAGTCAGGCGCTG
CAGGTGGTGCCGGCCGCTGGCCGGCTGCCGGCAGTTCCGGATGAGTTGCTGGGGAGCCGG
CCAGCGGCCGGCTCTACCCCCCGCGTGCGGGGGGAAGCGGCCTTCCGAAACAGAAAAGGC
CGGCATTGGCCGACCTTTTCGTTCACCACGCAAAGGCGTGGATCATTCCGATTCCCACCA
CATCCAGAAGCTGTCCCACAGGCGCTTGAAGAAGCCGGCCTGCTCGACGGCGGCCACGGC
CACCAGCGGTGCCTCGGCGATGACCTTGCCATCCAGCGTGACCTTCACGGTGCCGATCTG
CTGGCCGGCGGTGAACGGTGCTTCCAGGGTCTTGGGCACGTCGATGCTCGGCTTCAGATC
GTTGTAGCGGCCGCGCGGCACGCTCACCAGCATCGGCTGGGCCACGCCCAGCTGTACCTT
GTCGGTGGTGCCCTTCCAGACCTTGTGCTCGGCCACGGCCTTGCCCGGCTCGTACAGGCG
ATGGGTCTCGAAGAAGCGGAAGCCCCAGTTCAGCAGGGCCAGGCTGTCGTCGGCACGCTG
CTTCTCCGACGCACCACCCAGCACTACGGCGATCAGGCGCTGGTCGCCACGCTGGGCCGA
GCTCATCAGGCAGTAGCCGGCTTCGGACGTGTGGCCGGTCTTGATGCCATCCACGCTGCC
ATCGCGCCACAGCAGCAGGTTGCGGTTCGGCTGCTTGATGTTGCCGACCTGGAATTCCTT
GATCTTGTTATACGCGTAGGTTTCCGGGTAATCACGCACCATCGCGCGGCCCAGCAGCGC
CAGGTCGTAGGCGGTGCTGTGGTGGCCCTGTGCGGTCAGGCCGTGGGCGTTGACGAAGTG
CGAGTCCTTCATGCCGATCTTGGCGGCGTAGCTGTTCATCAGCGACGCAAAGGCCTCTTC
GCTGCCGGCCACATGCTCGGCCAGGGCGATCGCGGCGTCATTGCCGGACTGGATCGCCAT
GCCCTTTTCCATGTCTTCCAGGCGTGCGGTCTGGTTGACCGGGAAGCCGCTGTAGCTGCC
GTCGGTACCGGCGCCACCTTCGCGCCAGGCGCGCTCGCTCATCATCACCTGGTCATCTGC
ACGGACCTTGCCGTTCTTGACCTCGGCGGCAACCACGTACGACGTCATCACCTTGGTGAT
GCTGGCCGGGGCCAGCTGCTCGTGGATGTTCTCGCCGGCCAGCACCTGGCCGGTGGCGTA
GTCCATCAGGACCCAGGCCTTGGACACGCTCGGGGCCGGGGCCGGCGGGGTCGCGACGGT
GGCCGGGGCGGCAGCGGCGGCGGCAGGCGCCGGCGTGGCCGGGGTCGGCAGCGGCGTTTG
GGCGGAAGCCAGGCCCACCACCAGGGTGGCGGCCAGGGCGGTGGCGGCGGAACGGAAATT
CATTGGACAGCAGGCTCCAGGGGACGGCCGGGAATGGAGGGTGGAACGTAACGGCCATTG
TAAGGCCGGGGGAGCCTGGGCCGGCAGCACCGGCCCGGGCGGATCAATCCTTGACGATCT
GCGGCGAACCCAGGCCCAGACCGGCGATGCGGCCGGCAAGTTCCGCGGCACTGGCATGGT
CGGTGGCAGGAACGCGCAGACGGAACAGGGTGCGGCCACCGGCGGCGATGTCGCTGATGG
TCGCGCCGACGATGCCGGCAGCGTTGAGCTGGCCCATCGCACGGTTGGCGTTGTCGCGAC
TGGAGAAGCTGGCGACCTGCACCATCACCGCGCCCACCACCTGCTGCGACAGGCTGGGTG
CCGCCGGCGTGGCGGCGACGGTGCGCACGGGTGCCGGCGCGACGGCGCGCGGCGCGGCGC
TGGCGACTGCAACCGGCGCCGGTGCGGTGCTGCGCAGCGGTGCACTCGGCGGCAGGCTGC
TGACCGCCACGTCCGGCACGGTGCTGGCCACGCCCTGGGTGGTGGCCGGCTGGCCGCGTG
CCGGCATGCCATCGGCCGGCAGGCGCTTGACCAGGCGATCGATATCGCTGTCGGCAGTGG
CGCGCGCGGTCGCTGCCGGGCGTGCACTGGCCACCGCAGCTGCCGCTTCGGCGGCACGAC
GCTCGCGGCGGGACGGCTTCTGCGCCAGCAGGTTGCTCTCGCCCGGCTGCAGCGCGCGCA
CTTCCACGTTGCCGGTACCGCGCTGGGTGATGCCCAGGCGCACGGCGGCGGCATAACTGA
GATCGACCACGCGACCATCGTGGAACGGGCCGCGGTCGTTGACGCGTACGATCACCGACT
CGCCATTGTCGAGGTTGGTCACGCGGGCGAAGCTGGGCAGCGGCAGCGTCTTGTGCGCGG
CGGTGAACTGGTACATGTCGTAGACCTCGCGGTTGGAGGTCAGGCGGCCATGGAACTTGG
CGCCGTAGTACGACGCGGTACCGCGCTCGACATAGTCGTGGGTATCGTCGAGCACCTTGT
ACGACTTCCCCAGCACCACGTACGGCGACTTGTTGCCGATCGCCGAGCGCTCCTCGGCGG
TCACTTCCGGCTCGGGAATGCAGGCCACGTTGGGAATGTAATCCGGCGTGCTGTCACGCA
CGCCCGGCTTGTACAGGCCACCGGCAGTGTAGTTGCCGCGGGTGCTCAGGTCTTCCTTGG
CCGCCGCGTACGGTGACCCTTCCGGGCAGTGTGCCGGGCGCGAGCCACGCCCCTGCACCA
GCGTGCCGCCGGACTTGCCACCATGGCCGGCCGTGGCCGGCTTCTTCGGCGCGCTGCTGC
AGGCAGCCAGCGCGAGGACGATCAAGCCTGGGACCAGCCATCTGATGTTCATGCCGGGGG
CAGCTCCTGTCCGGCGATGGCCTGGGACAACTGGAACACGGCCATCGCGTACATCTTCGA
GAGGTTGTAGCGGGTGATCGCGTAGTAGTTCTGGAAGCCCAGCCAGTACTGCTTGCCGGT
GCTGCCTTCAAGCGTGATCGGCGTGGCGGTGGCGCCCGGCTGCACCGGCGCGCCCGGCTG
GTAGCCGCGCTGCGCCAGGTCGGCCATCGTCCAGGTCGGCATCCATTCGGTCGGATTGAA
CTCCTCGCGGCCCGGCGCCAGCGTGGCCGGCACGGCCACCTGCCCGCCACGCACCCAGCC
GCCCTTCTTCACGAAGTAGTTGGCGATGGACGAGAACACGTCGTCGTAGCTGGTGAACAG
GTCGCGGCGGCCATCACCGTTTCCGTCCACGGCGTAGTCGAGATAGCTGGACGGCATGAA
CTGGCCCATGCCCATCGCACCGGCATAACTGCCCTTGAGCGTGGTGATATCCAGTTTCTC
TTCGTGGCCCAACTCGAACAGCTTGGCCAGCTCATCGCGGAAGAACAGCTCGCGGCGCAC
TTCGCGTTCCAGCTTGGCCGGGTCGCCGCTGCGCGGGTAATAGAACGCCAGCGTGTACAG
CGCATCGAGCACGCGATGGCTGCCAGCATTCCTGCCGTAGCTGGTTTCCACACCGATGAT
CGCGACGATCACTTCGGCCGGCACGCCGGTGCGCTGCTGCACGCGATCCAGTTCGGCGCG
GTGTTCGGCCAGGAACGCGCGGCCGCCATCGATGCGCGCCTTGCTGATGAACATCGGCCG
GTACTCATTCCACGGCTTGACCCGTTCGGCCGGGCGCGACATCGCGGCGATGATCGGCTG
GCGCACCTGCGCCTGGTCGAGCACGCTGCTGATCTGCTCCGGCTTCAGGCCATAGCGCTT
GGCGGTATCGGCAATGAAGCGGGCCCGTGCGACCTCGAACGGCACCGGGGTGAGATCGAC
CGGCGCCGCGGTGGCGGCGGTGGCTTCAGGCGCGGCCTCGGCCGGGCCATGGGCCTTGGC
GGCGGGCTGGCGCGGCGTACTGCTGGCCTGGGGCGAAGACGGTGGGGACTTCGGCTGGGT
CGCGCAGGCGACCAGGCCGAGGGTGAGCATGCAGGCCAGAGTGCGTCGAATCATCGTCGC
AGGTTAGCAGGTCATGGATGAATTAAAACCCCTAACACCATGAATCACAACGATTTGCCT
GCGACCAGCGGGAAATGTGAAGGCATCGTGATCGCCCTTCCCCATTCAGATGGAGGTTGC
CGGTTGCGTCCCCATCCCCGCAGACGCAACCGGCGACCGGATCCGGTCGGTACCTGCGCG
GCTGCCGCTCCCCAGTGGCAGTACCCCGCGCTCCCTGTACCCGTTGGATCAGTACTGCTT
CCCGCCCGACGCCCCCTCGCGCTGCAACGATTGACGGCGCGCCGTGCCGAACGGGCCGCC
ATTGTGCAGGCCGATTACGACAAGTCCATTGATCAAGATCAACGCGGTGTAAAAGTGTGA
ACCAGCTAACGTTTTTTGCGGACTTTCGTCAGCGGGCGTGCTGTCGTGCATCGGTGTGAG
AACGCTTCCACAACGGGCGTTGCGCAGTCAGGAAGTTTCCAGCCAACGGCGCAGCCCCTC
GTGGGTGGTGTCTGGGTGGTCGCGTAAAGCAGAAGCCGCGCGTGGGCCGGTCGGGTTGGG
TACGCGGGGGACGCCGTGAATCCGTCCATGGAGGCTTGGCAGCCGCATCCATGCGGCTGA
CACCCCCGCGTACCCAACCCGACCGTCCTCTGACAGTTTTCGCGCGCGTTCACCCACGGC
GAAGAAAAGAAAAGATCAAAAGCAAAAGCGGCTTGGCAGGTCGCTTTCTGTAGAGCCGAG
CCCGCGCTCGGCTGCTTTCCGGCCGGCCCACGAAGCCGAGCATGGGCTCGGCTCTACGCG
AGCAAGCGCAGCGCTGCGATCCGCTGTTGATCTTCTTTTTCTTCTCCGTGGGTGGACACG
CCCGGAACCTGTCCGTGGCCGGGTAGATGGGCTGCGCAGGGGCGTGAGCCGCATGGATGC
GGCGACCGAGCTTACATGGACGTACTTGCAGCGCCCCCTGCGCAGCCCATCTACCCGGCC
CCACCCATGAACTGCTTTGCGCCGTCACCCACGAGGGGCTGCGCCGTTGGCTGGAAGCCC
TATCCCCCGTGCACGGGCCGGTGCCCGCGTACCGCCATCACCAACCCGATGCCGGCCAAC
AGCGAAACCGCCGATGTCCCGCCGTAGCTGATCAGCGGCATCGGAATGCCCACCACCGGC
AGCAGGCCGGAAATCATTCCGCCGTTCACCAGCACGTAGACGAAGAACGCCAGCCCCAGG
CTGCCGGCCAGCAACCGTGCATGCGTGTCGCGCGCGTGCACGGCAATCCACAGGCAACGC
CCGACCACGAACAGGTACAGCGCGAACAGCGTCGCCACGCCGATCCAGCCGAACTCTTCG
GCCAGCACCGAAAACGCGAAGTCGGTGGTGTATTCGGGGAGGAAATCCAGCGTGGCCTGG
GTGCCCTGCCCCCAGCCGCGTCCCTGCCATCCCCCGGAGCCGATCGCGATGCGTGACTGC
AGGATGTTCCAGCCGGTGCCCAGGGGGTCGGCCGCCGGGTCGAGGAAGGTCAACACACGA
TCCTTCTGGTACTGACGCAGCAGACCGAACCACGCCAGCGGCGCGGCCACTGCCAGCCCC
GCCGCGCCGGTCGCCACCCAGCCCCAGTGCAGGCCCGCCAGCAACAACGCGAACACGCCG
CTGGCGGTGACCAGCGTGGCGGTGCCGAGGTTGGGCTGCATCAGGATCAACACCGCCGGC
GCGCCGATCAGCACCGCGGCGGTCAGTACCGTGCGCGGCGACGGCGGCAGCGGTTGCCGG
TGCAGGTACCAGGCCATCATCAACGGCAGGCTGAGCTTGAGCAGCTCCGACGGTTGCAGG
TAGAACACGCCGAGGTTGAGCCAGCGCTGCCCATATTTGCCGGTGCCGATCACATACACC
GCCATCAGCGGCAGCATCGACAGCGCGTACAACGCTGGTGTCCACGCGCGCAGGCGCAGC
AGCGAAACACGTGACAGCAGCCACATCGCCAGCAGTCCACCCGCAAAGCGCGCCGCCTGC
CCGGCCACCGGCCCGGACACACTGTGCAGCACCGCCAGGCCCGCGCCCATCAGGATCAGC
AATGCGACCAGCAACGGCAGATCGATCGTGCGCACTGCCTCACGGCAGCCGCCAAACAGT
CGTTTCCATTCCACGCGCAGCACGCTAGCAACGGGCGCTTGCGTGAAGCTGTCAGGGTGC
TTCTGATCTCCGTAGCCGGGCTGTGGGGTCAGATCCCTTTTCCCTGTGGAAAAAGGGATC
TGACCCCGACGCCGTACTCAGCCGTAGCCGCCGTGCACCGGGTTGTGACTGCGCACCGCC
ATCACCAATCCGAAGCCGGCCAGCAGTGACACCGCCGAGGTACCGCCGTAGCTGATCAGC
GGCATCGGCACGCCCACCACCGGCAGCAGGCCGGAAATCATCCCGCCGTTCACCAGCACA
TAGACGAAGAACGCCAGGCCGGTGGCGCCGGCCAGCAGGCGCGAATACGAATCGCGCGAC
TGGCTGGCGATCCACAGGCAGCGCCCGATCACCACCAGGTACAGCGCCAGCACGGTGGCC
ACGCCGATCCAGCCGAACTCCTCGCTCAGCACCGAGAACGCGAAGTCGGTGGTCTGTTCG
GGAATGAAGTTCAGGTGCGACTGCGAGCCCTCGCCCCAGCCCTTGCCATCGAAGCCGCCG
GAACCGATCGCGATCTTCGACTGGATGATGTTCCACCCGGCCCCCAGCGCATCCATCTCC
GGGTCCAGGAACATCATGATGCGGTCCTTCTGGTACGGCCGCAGCAACCAGAACCAGGCC
ACCGGCGCGACCGCGGCCACGCCACCCACGCCCAGGCCGACCCACCACCACGGCAGGCCG
GCCAACAACAGCACGAACACGCCACTGGCAGCGATCAGCACACCAGTACCGAAGTCCGGC
TGCAGCATCACCAGGCCGGTGGGCACGCCGATGATGACCAGGGCCACGAGCACGGTGTTG
AAGCGCGGCGGCAGCGGCATCTTGTGCAGGTACCAGGCCACCATCATCGGCAGGCTGACC
TTCAGCAGCTCGGCCGGCTGCAGGTAGAAGAACTTCAGGTCCAGCCACTGCCGGCCGTAC
TTGCCGGTACCCAGCACGAACACCGCCAGCAACGGGATCATCGAGATCGCGTAGATCATC
GGCGTAGCCGAGCGGATGCGCAGGATCGGCACCCGCGAGATGCCCCACAGCGCGGCCATG
CCCACGGCGAAGCGCGCGCCCTGGGCCATCACCAGGCTGTCGCCACCGGCGCTCTTCAGG
GTGGCCAGGCCGATCACCATCAGCGTCCCCAGGGCCAGGCACAGCACCCAGTCCAGCGTG
CTGAAGAAGCGGCGCAGCATGTCGCCGGCCCAGCGCAGGAACACTCTCATCGTACGGGCT
CCGCGACGGTCGGGCGTGGCGTGGCGGGCAACGCGGCGGCGGCCGGCGTACCCGGCTGCG
GTGCGGGTACAGGTTCCGGCGCCGGCACGCCGACCAGCACCGGATGTTCACCCAGCTGCG
CCGCGGCGAGGTCGCCAGCCTGGCGCGCGCCGGCATCATCGTTGTCGAACGCGGTGGCGC
CGATGGCGGTGGTGCCGCGCTCGCTGTCCAGTGGCTGCATGCCTTCGGGCATCTTGCCCA
GCAGGTAGGCGTCGAACACCTTGCGTGCGATCGGCGCGGCCGCCGAACCACCATAGCCGC
CGCCTTCCACGGCCACCGCGATCGCGATCACCGGGTTTTCCACCGGTGCGAAGCCGACGA
ACAGCGCGCGGTGGCGCAGGTGCATCGGCAGGCTCTTCGGATTCACCGCCGCCGTGCCCT
TTCGGCTGATGACCTGCGCAGTACCGGTCTTGCCGGCCATCACGTACGGCGCACCCACCG
CCACGCGCCAGCCGCTGCCGCCGGGCCGCATGGTCGCCATCATGCCCTCGCGCACGGCCT
GCACGTTGGCGGGGTTGGGGCTGACCGGCTTGCTCTCGCCAGCCGGCATCGCCGACCAGT
CGCTGTCGAAACCCTCGCGCTGCTGGATCACCAGGTGCGGGGTGCGCAGCTGGCCATCGG
CCAGACCGCTGACGCCGCGCGCCAGCTGCAGCGGGGTGACCTTCCAGTCACCCTGGCCGA
TGCTGATGTTGACCGTATCACCGGGGTACCAGGCTTCCTTGCGGCTCTTCCGCTTGTAGG
CCGGCGACGGCAGGATGCCGCCGATCTCGCCGGTGAGGTCGATGCCGGTCGGCTGGCCGA
AGCCGTAGTACTCCATGTAATGGTCGAAGCGCTCGATGCCCAGGTCCAGCGCCAGCTTGT
AGTAGTAGGTGTTGACCGATTCGGCGATGGACTTGCGCAGGTCGGTCCAGCCATGGCCGC
CACGGTGGGCGTCACCCCAGCCGCGGGAAGTGCCCGGCAGATAGAACATGCCGGTGGACA
GCACCTTGTCTTCCGGGCGTCGAACGCCCGAATCCAGGCCGGCCAGGCCGATCAGCGGCT
TCAGCGTGGAACCGGGGGCGACGCCACCGAGCACCAGGCGGTTGAACTGCGGCCGCGACG
GGTTTTCGTTCAGCGCCTTGAAGTCGGCATGCGAGATGCCGTTGACGAACAGGTTGGGGT
CGTAGGACGGCAGGCTGACCATCGCCAGCACTTCGCCGGTGCGCGGGTCCATCGCCACCG
CCGAGCCTTCCTGGTCGCCGAAGGCGGCCACCATGGCGCGCTGCAGGTCGGCGTCGATCG
ACAGCCGCAGGTCGGCGCCGGACTGCGCGGCGACGCGGCCGATGGTGCGGATCGCGCGCC
CCTGCACGTTGGTCTCGACCTGCTCGTAGCCGACCTTGCCGCGCAGCTGCTGCTCGTAGT
AACGCTCCAGGCCGGACTTGCCGATGTGGGTCAGCGCGGCATTGCCTTCGCCGAGGATCT
CCAGATCCTTGTCATCAACGCGGCCAACGTAGCCGATGATGTGCGCGAACAGATCGCCGT
AGGGGTAGCGGCGGGTCAGGTAGGGCTCCAGCTCGACGCCGGGGAAGCGCCAGCGGTCGA
CCGCGAAGCGCGCCATCTCCTCGTCGCTCATGCGCAGCTTCAGCGTGACCGGCAGGAACT
TGCGGCGCGCCTTGCGCGACTTGTTGAACGCTTCCAGCTCTTCCGGGCTGATGTTGATGA
TCTTCGCCAGCCCTTCCAGGGTGGCGTCCATGTCCTTGACCTTGTCCGGGGTCACGTCCA
GGCGGAAGGCCGGCACGTTCTCGGCCAGCAGGCGGCCATTGCGGTCGTAGATCATGCCGC
GCCCGGGCACCACCGGCCGCGGCTTGATGCGGTTGGCTTCCGAGCGCGTGGCATAGACGT
CGTGGTCCAGCACCTGCAGCTTGAAGTACCAGCCGCCCAGGCCCAGCAGGCAGACCAGCA
CGCCCAGGAAGCCCAGCGCCGCGCGGCGGCGGAACTGTTCGGCTTCGGCGTGCGGGTTCT
TGACCTGGCGGCGCGGGATCATGGCTCAGCGCCCGCGCTTGCCGAAGCGCACCGCGTCCA
GCAGCACGAACACCAGCGGCCACAGGCCCATGCCCAGCAGCGGTGCCCACCAGTACGACC
ACGGCAGGGTCGGCTCATCCACCACGATGTGGACCAGCGCGCTGACGATGCGGTCGTTGA
ACAGCAGGCCGCCGATGGCCAGCATCTGCTGGGACATCGGGAAGAAGCGGATGCGGGCGC
GGAAGCGCTGCAGGATGAAGGCCAGCATCACCAGCCGCAGCGCCTGTTCGCCCAGCACGC
CGCCGTACAGCAGGTCGGCAACCACGCCGCTGGCGAAGGCGATGCCCAGGCCGACGCGTT
CGGGGGCTTCGATGACCCAGTACGCCAGCACCAGCGCCAGCCAGTACGGGCGCAGCGGCT
GCAGCAGCGCCGGCAACGGCAGCAGGCCCAGCAGCAGCGCCACCACCAGGCTGGCCGGCA
GCACCCACGGGTTGTCGCGCAGGCGGCTCATCGCTGGGCCTCCGGCGTGGTCGGTTGCCG
GCCAGCGGCCGGCACTACCGTAGCGCCGGAGGCTGGGGTGGAGCCCCCCTCTTGTTGAGG
GGGGCGCGCCGAAGGCGCGGGGGTAAGGGAGGATGCGCGGGCCGGTTGCGCCGAAGGTGC
AGTCGGCTGAGGGGGGCGCGCCGAAGGCGCGGGGGTAAGGGAGGATGCGGGGGCAACAGT
CCTCGTTTGCGACGAGGGCTGTTGCCGGCCAGCGGCCGGCACTACCGGGGAGCTGGCCGG
AGCCGGCGTCGTTGCCGCTGGCGCGGCTCCCGCAGGCACGCTGGCGCCGGTGGCCGGCCC
CCCGGGGGCGGTTTCTTCCAGCTGCAGGCGCAGTTCCGGCGGAATGCGGATCGCCGCGCC
CGGGCGCAGCAGCAGCACGTCGCGGCCGCGGTCGAGCTGGGCCGCCGGCTTCAGTTCGCC
GACCAGGAAGGCGTGGGTGTCGTCCGGGCGCAGGCCGGTGATGGTGCCGACCGGGAAGCC
GGCCGGGAAGCGCCCGCCGAGGCCGGAGGTAACGATCTCATCGCCCACTTCCACGCCGGC
GCTGAGCGGAATGTCGCGCAGCTCCAGCGTGTCGCCGCGGCCGTAGACGATCAGGCGCAC
GCCGTTGCGGGCCACGGTAACGGGCACCGCGTGGTCGGGGTCGGTCAGCAGCAGCACGGT
GGAAGTGCCGCCGGTGACACTGATCACCTGCCCCATCAAGCCGCCGGCATCGATCACCGC
CTGGCCGACGTGCACGCCTTCGCGGGTGCCGGCGTCGAGCACCAGGCGCTGCTTCACCGG
GTCCAGGTCGATGTCCAGGATCGGCGCCAGCTGCACGTCCAGGCCGCTGCGCTCGGCCAC
GTTCAGCAGTTCGCGCAGCTGGGCATTGTCCAGCGCGGCGGTCTGCAGGCGGGTCAGGCG
CGCGTTGGCCAGCAGCAGCTGGTTGCGCAGTTCGCGATTCTCGGTCACCAGCTGGGTATG
GCTGGCGGCGGAATCCTTGACCTGGTTGCCGAGCTTGCCGGGCAGGCCGGCCAGCGCCCA
TACCGGCTGCACCAGGCTGTTGGCCTGCTCGCGCAGGCGCGCCAGCCAGCCGGCCTGGTC
ATCGAGCACGATCAGGGTGATGGCCAACGCGAGATAGGCCAGCAACCGCAGGGGGCTGGC
GGCATCACCGGATCGGGAGGCAACGGGAGGACCGGCGTAGGGCGGCACGGCAACGATTCA
ACTGGCAGAAGGCGAAAGGGAAACACGCGGGCGCCCCGCCGGTGCCGGCCCGCCATCACG
GCGGGCCGCACCCCGGAAGGGCGCGGCGGGCAGGAACGGCCGGGACGGCTTATTCCGGCG
CAAAGAACTCGTTGCCGTGCATGTCCACCAGCTCCAGCGCACGGCCGCCACCGCGGGCCA
CGCAGGTCAGCGGATCGTCGGCCACCTGCACGTGCAGGCCGGTTTCCTCGGAGATCAGGC
GGTCCAGATCGCGCAGCAGGGCGCCACCACCGGTCAGCACGATGCCGCGCTCGGCGACGT
CGGCGCACAGTTCCGGCGGGGTCTGCTCCAGCGCCAGCTTGACCGCGCTGACGATGCCCG
ACAGCGGCTCGTGCAGGGCCTCGAGCACCTCGTTGGAGCTGATCTTGATCATCTTCGGCA
CGCCCTCGGCGAGGTTGCGGCCGGAGATTTCCATCTCGATCACTTCCGCCTGCGGGTAGG
CGCAGCCCAGCTCGACCTTGATGCGCTCGGCGGTGGCTTCACCGATCAGCATGCCGTGGT
TGCGGCGCACGTAGTTGGTGATCGACTCGTCGAAGCGGTCGCCGCCGATGCGGACCGAGG
CCGAATAGACGATGCCGTTGAGCGAGATCACCGCCACTTCGGTGGTGCCGCCGCCGATGT
CGATGACCATCGAGCCACGGGCCTCGGTGACCGGCATGCCGGCGCCGATCGCGGCCGCCA
TCGGTTCTTCGATCAGGAACACGTCACGGGCACCGGCTTCCTCGGCCGATTCCTTGATCG
CGCGGCGCTCGACCTGGGTCGAGCCGGCCGGCACGCAGACCAGCACGCGCGGGCTCGGGC
GCAGCACGCGCGATTTGTGCACCTTCTTGATGAAGTGCTTGAGCATCGCCTCGGTGTAGG
TGAAGTCGGCGATGACGCCGTCCTTCATCGGGCGGATGGTGGTGATGTGACCCGGGGTAC
GGCCCAGCATCTGCTTGGCTTCGGCGCCCACGGCTGCCACCGAGCGGGTGCCACCGATGG
CACGGTCCTGGCGCACGGCCACGACCGACGGCTCGTTCAGCACGATCCCCTGCCCGCGCA
CGTAGATGAGGGTGTTGGCCGTGCCCAGGTCGATGGACAGGTCGTTGGAGAACATGCCAC
GGAGTTTCTTGAACATCTGAGGAAGGAGTCCTGAGGGGTGTCGTGCCCGCCGCGGGATGG
CGAAAAAATGGGCAGAAATCGAGGCCGACAAGCCTAGCAACCCGCCTGCCGCCGAGCAAG
GAAAAAACTAGCTGAACCCGCGTCTTCACAGGCTTTCGGCCTGATCGGGCATCACCCGGT
TCTGGCCCTGAGCGGCACCAGCGGGTAACCTTTGCGCCGTCGGGCGCCCAAGGGCGCCGT
TTGCTTGCCCGCTGAACCGGGCTGGCCCACCCCAAAATTCACCGCATAGGCTTACATCGA
TGTCCGCTCTGATCTGTGGTTCTCTTGCCTTCGACACCATCATGGTGTTTCCGGACCAGT
TCAAGAATCACATCCTGCCGGACAAGGTGCACATCCTGAACGTGTCCTTCCTGGTGCCGC
GCATGCGCCGCGAGTTCGGCGGCTGCGCCGGCAACATCGCCTACAACCTGCACCTGCTGG
GCGGCCAGCCGATCCCGATGGGCACCGTGGGTTCGGACTTCGGCCCGTACCGCGAGTACT
TCGAAGGCCTGGGCATCGACCTGTCGCGCGTGCGCGTGATCGATGAGCTGTTCACCCCGC
AGGCGTTCATCACCACCGACCACGACAACAACCAGATCACCGCCTTCCACCCGGGCGCGA
TGATGCGTTCCTACGAGAACCATGTGCGCGGCGTGCCGGGCGTGACCCTGGGCCTGGTCG
GCCCGGACGGCCGCGAAGGCATGATCCAGAACGCGCAGGAATTCCACGAGGACGGCATCC
CGTTCATCTTCGACCCGGGCCAGGCCATGCCGCTGTTCAACGGCCCGGAGCTGCGCGCCT
TCATCGACCAGGCCGACTACGTGGTGGTCAACGACTACGAGTCGAACCTGCTGCAGGAGC
GCACCGGCTGGGACGAAAAGGAGATCGTCAGCCGGGTCAAGGCCTACATCACCACCCGCG
GCCCGAAGGGCGCGGTCATCCACACCCCGGAAAAGAGCTACGACATCCCGCCGGCGCACG
AGCGCCGCGTGGTCGACCCGACCGGCTGTGGCGACGCCTTCCGCGCCGGCCTGATCTACG
GCATCCAGAAGGGCTACGACTGGCTGACCATCGGCCGCATGGGCAACCTGATGGGCGCAC
TGAAGGTCGAGCACCCGGGCACGCAGAACCAGCGCTTCACCTTCGATGAGTTCAACGAGC
AGTTCAAGCAGCAGTTCGGTTACGCGCTGGGCGCGTAAGCCGAACCGCCCGCGCATCGCT
CGGTGGGTGTCGACCTGGGTCGACACTGCCGGCCGGCGGCCGGCACTACCGGAACTTCCG
ACCGACACGTTGCCTGCTCTCTGTGGAGCCGAGCCCATGCTCGGCTTGCGCGCGCCTGCG
CGATCTGACCGCAGAGCAGCCGAGCGTGGGCTCGGCTCTACACGGTCATGCGGCCTGCCA
GGCCGCCAACAGCGCGCGGCAATCGGCGAAATGCCAGTCGGCACGGCCGGGCCACGGGTT
TTCCGGCAGGTTGACCAGTACGGTGTGGGCGCCCGCGGCGCGGCCGCACTCCAGGTCGTA
GGCGTGGTCGCCGACCATCACCGCCTCCCTCGCTGCAATGCCCCAGCGCCGCAGGTGCTG
CTGCAGGCCATCCGGCGAGGGCTTGGGCACCGCTTCATCACGGCCGACGATGTCGGCATC
ATCGAACAGTTCCCCGACCCCGATCGCGTCCAGCGTCAGCTTCGCCAGCGCATGATCGTT
GCGGGTCAGGATGCCCAGCCGGCAACCGTCGGCTGCCAGCGCACGCAGCAGCGTCACCGC
ACCCGGCGCCGGCAGCGCCTCCTCGGCCAGCACACGTTCGTGATCCAGCAGCCACTCACG
CTTGGCCTGCGCCGGCGCATCCGGCAACGCTGCGATATGGTCCAGGATGTCCTCCTCGGC
CGCGATCTGCAGCGCACGGCGGATCGCGGCGAAATCATGCACGGCGACGGTCAGCGTGCC
ATCCATGTCGAAGACCCAGTGCCGGATCGCGGACAACGCGTACACTGCGCTGCCCGTCGC
GATCATCACTGCCACCACTGCGGCATGCGACTGGCGTCGACACCGCCGGTCTCGAACACG
GCCGTACGCGTGCCGCCAGCCTTGACCGGGAACTCGATGCTGATCGACTTGCCCTTGCGC
GCCAGCTTCCACAACGCCTTCTGGTCGGTGATGAACAGGGCGATGGCTTCATCGGTCTTC
GGGCGCCAGGCCGCCATCGACACCGGCTTGCCATCGTCCACGGTCACCTTCACCGTGCAC
TGCGGGCAGCGGAAATCGCCGGCCTGCAGCACCAGGTAAGCGTGCCGCTTCCACTCCGGG
TGATCGCGGAACACCAGCTGCACCGGCTTGGCGCCGCTGCCATCCACGTCCACCCGTTCC
TTGCTGTAGATCTGCGCCGAAACCTGGTTGCCCTTGTTGCCCACCGGGATCTGGTTGTAC
TGCCACAGCGCCTGCATGCGGCGCAGGTCGCGCGCGGCATCGCCCTTGGCCTTGACCTCG
TCGAAGCCCGCGGCGATGCGCTCGGCGGCGGCGGTGTCCTTGTACTGGTCCAGCAGCGAG
GCGCCATGCAGGCGCGCGCGTTCCCAGTCCTGCGCGGCCACGGCCATGTCGTACTGCTTG
GCCACGTCCTCGGCCTTGGCTTCCTTCTGCGCCTGCACGGCGGCCGCGGCGGCTTCCTGC
GCCTTGCGCTCTTCCTCGGGGTTGCTGCAGGCGGCCAGGGCCAGGGTGCAGGCGGTGAGC
AGGATCAGTCGTTTCATGGCGGAGGTCCTATGCGAGTGCATCCCGATTCTATCGGCAGCG
AAAAGCGGATACAGCAACGGCGGGTTTCCCCGCCGTAGCTGGTGAAGCAGTGACCGGTTG
CCGGCCAGCGGCCGGCACCACCGGTTACTTGGCTTCAGCCTTGGCCAGCATGTCCTGGAC
CGAGGCCGTGGTGATCGGGTGGTAGCCCGGCTTGGCCTTTTCAAAGGCCTGCTTGGCCAG
CTCCAGCCCCTTCGGGGTCTTCACCAGTTCGGCGTAGATCGGCAGGATCAGCTTGCGACG
GCCGACGCGCTCGATGAACGCGGCAGCACCTTCATTGGCCTGCTCGTAGCCGCTGCGGAT
CGCCAGCGGGTACCAGCGCATGGCGATCTCGCCATTCGGGGTGCCGGTGAAGTGGAACGC
CTTGTCCAGCGTGGCCAGCTTGTCCAGCGGCTGGGTCGCACCCAGGCCGTCGATGAAGCG
CACCCATTCCTGCGTGCTCCAGTCGGCGATGACCTGGCTGCTCGGCACGGTGCCGGCGCT
GGCGAAGGCAATGCGCGCGGTATCGACGCTGCTGAAGTTGCGCGACTGCGCCTTGGCCGC
GAACGCCGGAATGCCCGGCTCGTCCAGCCACGCCTTCAGTTCGGCCTCGGTCACTGCCGA
GGGATTCTTCGGCAGCAGGTTCTTCTTCATGTACGCGACGAACTGGTCGGTGTTCGCGCT
CTGGAAGGCATGGTCATCGAACCAGCCGCGCAGGAACGGATCGAAGGTCTCGCGGCCGAA
GCGCTGCTCCAGGAATTCCAGGAACCACGAACCCTTTACGTAGGCGACCTGGCTGAGGGC
TTCGTCGGGGTCACGCTCGTTCAGCGGCGGCAGCGCCAGCGCCTGGTCGGCCGGGCTCAT
GTCCTTCACTTCGGCCAGCAGGTCGGTCTGGTCGATCTGCTTCTCCATCTCGGCCATCTC
CTTGCCGTACAGGGCTTCGGTGATGCGGCCCTGGACGTAGGTGGTGAAGCCTTCATTGAG
CCAGATGTCCTTCCAGCTGGCGTTGGTCACCAGGTTGCCCGACCAGCTGTGCGCCAGTTC
ATGGGCGACCAGCGAGACCAGCGACTTGTCACCGACGATCACGGTCGGGGTGGCGAAGGT
CAGGCGCGGATTCTCCATGCCGCCGAACGGGAACGACGGCGGCAGCACCAGCATGTCGTA
GCGGCCCCAGCGGTATTCGCCGTAGAGCTTCTCGGCGGCACCGATCATCTTCTCGGTGTC
TTCGAATTCCTTGGCGGCCTTGTTGACCATGGTCGGCTCGGCCCAGACGCCGGAGCGGCC
GGAGATCGGCTCGAACACCAGGTCGCCGGCGGCGATGGCCAGCAGGTAGGACGGAATCGG
CTGCGGCATCTTGAAGGTGTAGTCACCGTCACGCGCGGCCTTCGGATCGTTGTCGGCACT
CATCAGCACCATCACGTCCGGGCGCGAGACCACGTGCGCGCTGTAGGTGAAACGCACGCT
CGGGGTGTCCTGCAGCGGCACCCAGGAACGGGCGTGGATGGCCTGCGACTGGCTGAACAT
GAAGGGCAGCTTCTTGCCCTCGGTCATCGACGGCGCCAGCCACTGCAGGCCCGAGGCGGT
CGGTGCGGTGTGGTAGGTCACTTCCACCTTGGCCGGCTGTTCCGGGGTCTCGATGGTCAG
CTTGCTGCCGAACACCTTGTCGACCGGGGCCAGCGCGAACTGCAGCGGGCTGCGCGCGCC
ATCGGCGGCGACGGCCTCGACCTTGGACACGGTCAGCTCGCGGGTGTCGAGCACCAGCTG
CCTGGCGTCCTTCTGCTTCCATTCCAGGGTGTAGGTGGCGGTGCCGCCGATCTGCTTCTG
GTCGAAGTCCAGCTTCAGATCCAGCGCGATGTCCTTGATGACGACCTTGTCCGGCTCGGC
GTACGAGCTTTCGTCGTGGCTGCGGTTCTCGGCGTTCACGGGGGCGGCGGGGGCCTTTGC
GGCAGTCGGGGCGGCGGCGGGCGCGGCCGCCTCCTGGGAGCAGCCGGCGGCCAGGGCCAC
GGCCAGCGGAAGGAGCATCAGCGGATTACGCATGAATCGGGACCGTTACGGGGATCAAAC
CCTAATGGTACCTCCCTCCGGCCGCGCAGGCGTTGCGCGGTGCGGGGTAATGGCGGGCAC
AGCACCGGTAGTGCCGGCCGCTGGCCGGCAACCCCGTCGCCCAGTGATTGGCCGCGCAGA
TGCCGGCCAGCGGCCGGCACTACGGAACACCGGGCTTACAGCTTGTAGCCGGAGTGGATC
GAGACGATGCCGCCGGTCAGGTTCTTGTAGTGGCAGCGCTCGAAGCCGGCCTGCCCCATC
ATCGCCTTCAGTTCGTCCTGCGGCGGGTGCTTGCGGATGCTCTCGGCCAGGTACTGGTAG
CTGTCCGAATCGTTGGCGAACAGCTTGCCCAGCTTGGGCAGGATCTTGAACGAGTGGAAG
TCGTAGATCGGCTTGAACCAGTCCGCGGTGACTTCGGAGAATTCCAGCACGCGGGCCTGG
CCGCCCACCTTCAGCACGCGGTACATCTCGCGCAGGCCAGCGTCCTTGTCGGTCACGTTG
CGCAGGCCGAAGGCAATGGTGACCAGATCGAAGCTGTTGTCCGGGAACGGCAGGGCTTCG
GCGTTGCACTGCACGTAGTCCAGGCCGAGCACGAGGCCGCGGTTGGTCAGGCGGTCACGG
CCGACCGACAGCATGCCGGCGTTGATGTCGCCCAGCACCACCGAGCCCTCGGCGCCGACG
CGCTCCTTCAGCAGGGCGGCGATGTCGCCGGTGCCTCCGGCCAGGTCGAGCACGCGGTCG
CCCGGCTTCACCTGCGCGGTGGCCACGTAGTAGCGCTTCCACGCCCGGTGCACGCCCAGG
CTCATCAGGTCGTTCATCAGGTCGTAGTTGCGCGCGACCGAGGTGAACACCTGGCCGACC
AGCTTCTGCTTGTCCTTGGCGGCGACGTCGCGGAACCCGAAATGGGTGGTACCGGCTTTG
TAGGGGGATTCGCTCATGGCCCCGATTATCGCACCGCCGGGGGCCAGCGGCACCCCCTGC
CCGTATGATGGCGGGCCACGACTTACCGGAGCCCCGCATGATCACCACGCCCGACTACCA
GGCCCTGCTGCAGACCGCCATCGCCGAAGCCCGCCAGGGCCTGGCCGAGGGCGGCGTGCC
GATCGGCGCGGCGCTGTACCACAACGACGGCCGCCTGCTCGGCTGCGGCCACAACCGCCG
CGTGCAGGAAGGCGACCCGTCGGTGCATGGGGAAACCGACGCCTTCCGCAAGGCCGGCCG
CCAGCGCCGTTACCAGGACACCATCATGGTCACCACCCTGGCCCCGTGCTGGTACTGCTC
GGGGCTGGTGCGCCAGTTCAACATCGGCACCGTGGTGGTGGGCGAATCGCGCACCTTCCA
GGGCGGCATCGACTGGCTGCGCGAAAACGGCGTCAACGTGATCGACCTGGACAACCAGGA
ATGCGTGGACCTGCTGGGCGATTTCATCAGCCGTCATCCCGACATCTGGAACGAGGACAT
CGGCGAATGAGCCACGCGCGCTCGTCTCTGCAACACATTTAATGAACGCTTCAGCGCCGG
TGCGCCCTTGTGCCGGCGGCCTTTGCGGGCATCGGCGTGACCGCGCGCACAGTCAGCCAG
GTCACGCGCACACATTGCGGTAACACCCCACGCGGCTGACACGCCTACGGTGGGTTCACC
GGGGCACCCTTTCCCCGGCGGAGCCAGCCATGTGCGCGCACGCCGTACGCCCTACGACAG
ACCCGATCCTCGATCCGATCCGCGAACGCTTGCAGCAGCAATATGCGCTGCACCGGCGCG
GCGCGCCGTTCTGGACTGCCTATCAGCACATGCAACTGGAGCTGGTCCGCCGCCACCCGC
TCGACCACGAACGCCTGTGCAATGCGATGGCCACTCTGGCCGAAGACCTCGGTGCGGTCG
AACATGCGCAGTTGATCGGCCATGCCAACGCAGGCTCCACATCCCGCTGACGCGGCATGC
ACCGCCATATACGCCACACTCGGATGAACCCCCACTCCCTTTCCACTCAACCGAACTGGA
TTGTCATGCACGCTGAAGTCCCCACCATTCCTCCGGTCATCAACGTTGACGCCGAGCTTG
ACCACTGGCGCCGCCAACATGCCGAAGGCGCACTGCCGCACAACTCGTTCGGCTCGTACG
TGCCGTGGATCAAGTTCGCCTGTGATTCGCTGATCACCCAGCCGCGCGCCAGCGAGGCCG
AACGTGACGAGATGTTCCAGACCCAATACGCCCTGCAGATCATGCCGCGGCTGAGCGAAG
CCCAGGCCCGTGAGTTCGTCGACCGTTGCTGGCAGCACGTCTACCAGAGCAGCCCGGTGC
GCAGCCTGCAGGCGCCACGACTGCAGCGCATGCGCGCCTGACCGCCGCTGCACAACCCCT
GCACGGGCCACTGCCGATCATCCTCGTCACCTGAGTGGGACGACGACGATGAAAGCACGC
AACCTGTTCAATACGATCGCCAAGAAGGCCGCGGCCGCCACCGGCTCGCCGTGGACCTTC
CTGGCTGCAGTAGCGATCGTGGTGATCTGGGGCATCAGTGGCCCGGTGTTCGGTTTCAAC
GACACCTGGCAGCTGGTGATCAACACCGGCACCACCATCATCACCTTCCTGATGGTGTTC
CTGATCCAGCACACGCAGAACGCGGATACTGCCGCGATGCAGATCAAGCTGGACGAGCTG
ATCCGGGCGACGGCCGAAGCCAACAACGAACTGTTGGATCTGGAAGAACTGGATGAAGCG
CGCCTGGAAGAGATCCGCGCCGAGTACGAGCAGATGGCGCGCGAAGCCGGCGATGCGCTG
GCGCGCGTTCGCGCCTGCCATGCGGCGCGGCGCGACGATGAAGCGGTATAGCAGGCCTCC
GAATGACAATGCCGGCCAACGGCCGGCACTACCCTCGATCTCCAGGTAGGTGCCAACCTT
GGTTGGCACAGGGCCAGCCGCCTGCGCTGACGCATCCGTGCCAACCAAGGTTGGCACCTA
CCAGAAGCATTGCTTACCCGCGCTCGTGCCAGCCGCCGCCCAGCACCTTGTACAGGGTGA
TGCGGTTGGCCTGCTGCGCCAGCTGCGCCTGCAGCTGGGTCTGCTGCGCGTTGTAGGCGG
TACGCCGCGCGTCAAGCAGGGTGACAAAGCTGTCCAGCCCCGCGTCGTAGCGTGCCTGCG
ACAGGCGATTGGCCTGTTCGGCCGCTTCCACCAGGCGCTGCTGTGAACTCACCTGCTCAT
CCAGGCTGACATTCAACGCCAGCGCATCGGCCGTTTCGCGGAATCCCACCTGGATCGACT
TCTCGTACTGCGCCAGTGCGATATCACGATCCGCGTTGGCGATGGCCAGGTTGGCGCGCA
GCTTGCCGCCCTGGAAGATCGGCAGGGTGATCTTCGGCAGGAAGCTCCACACACGGGTGC
CGCTGTCGAACAGGTTGGACAGTTCGCTGGAGCCGCTGCCGATGCTGCCGGTCAGCGAGA
TGCTCGGGAAGAACGCTGCGCGTGCCGCACCGATGTTGGCATTGGCGGCCAGCAGCTGGT
GTTCGGCGGCCATGATGTCCGGGCGCTGCAGCAGCACGTCGCTGGGCAGGCCGGCCGGCG
GCGGGGCCAGCGCCAGCAGCTGCGGTTCGATGCTGTCCGGCAGCAGTGCCGGATCGAGCT
GGCCACCGGCCAGCAGCGCCAGTGCGTTGCGGTCCTGGGCCAGCTGGCCGCGCAGGCGCG
CGGCATCGGTGCGTGCGGTCTCGACCAAGGTACGGGTCTGGGTCAGCTCCAGCGCCGAAC
TGCCGCCGCGTTCGTGGCGGGCCTCGGCCAGGCGCAGCGAATCCTCGTAGGTCTTCAGCG
TGGCATCGGCGATCTTCAGCCGCTGCGCATCAGCCCCATAGGTCAGCCACGCGGTGGCGG
TCTCGGCCACCAGGCTCAGCTGCGCGTTGCGGCGGTTGGCAGCCACGGCGAAGTACTGCT
GCAGCGCCGCCTCGCTGAGGTTGCGCACGCGACCGAACAGGTCCAGCTCGAACTCGGCCA
CACCCACGCCCGCGCTGAACTGCTCGGTGACACCGGCATCGGTACCACGGCGGTCCATCT
GGCCGGTCACGGCCACGCCGGGCACGCGATCGGCGCGCTGCACGCGGTACTGGCCACGCG
CGCGCTCGACATTGAGCACGGCCACGCGCAGGTCGCGGTTGTTCTGCAGCGACTGCTCGA
TCACCTGCTGCAGGCGCGCATCGGTGAAGAAATCGCGCCAGCCGACGGCGGCGACATCGG
CCACCTCGCCCTGCGCGGCCTCGGCCGGCCACTGCACAGGAATCGCCGGAGCGACGGCGG
TGTTCTTCGGCGCCAGGGTGGAGCAGCCGGCCAGCGCGAGCGTGGCGGCAATGGAGAGGA
ACAGGGATGCACTTTTCATGGGGATCACTTCCATCGGTACTGCCGGATGGCAGGAGGCAG
TGCCGGCCAGCGGCCGGCACTACCGTTTCGATAACGCCAGCCTGAGGCCGGCATGACCGT
TTCAGGTCACGTCGTGGATCTGCGCTTGAACACGCGCTGCACCACCACGAAGAACAGCGG
CACGAAGAACACGCCGAGCACGGTGCCGACGATCATGCCGCCGAGCACGCCGGTGCCGAT
CGCCTGCTTGGCGCCGGAGCCGGCACCGGTGGAGATCGCCAGCGGTACCACGCCCATGCC
GAAGGCCAGCGAGGTCATCACGATCGGGCGCAGGCGGTCGCGCACGGCGTGCATGATCGA
CTCGATCAGGCTGGCGCCCTTTTCCAGGTTTTCCTTGGCGAACTCGACGATCAGGATCGC
GTTCTTGCTGGTCAGGCCCACCGTGGTCAGCATCGCCACCTGGAAGTAGATGTCGCGCTC
CAGGCCCTTGAAGGTGTTGGCCAGCACCGCGCCGAGGATACCCAGCGGGGCCGCCAGCAG
CACCGCGGTCGGCACGCTCCAGCTTTCATACATCGCGGCCAGGCACAGGAACACGATCAT
CAGCGACAGCGTATACAGCAGCGGCGTCTGCGAGCCGGCCTGGCGTTCCTGGTAGGACAT
CGCCGTCCATTCGATGCCGAAACCCGCCGGCAGCTGCTTGGCCAGCTGTTCGATCTCGGC
CATGGCATCACCGGAGGCGACACCCGGGGCCGGTTCGCCCTGGATTTCCATTGCCGACAC
ACCGTTGTAGCGTTCCAGGCGCGGCGAACCGTAGTCCCAGTGCTTGGTAGCGAAGGCGCT
GAACGGCACCATCTCACCCTTGTCGTTCTTCACGGACCAGAGATCGAAGTCCTCCGGCAC
CATGCGGAACGCCTGGTCGGCCTGCACGAACACACGCTTGACGCGGCCACGATCGACGAA
GTCATCGATGTACGAGCTGCCCCACGCGGCTGCCAGCGTGCCGTTGATCTGGTCGATCGA
CAGTCCCAGCGAGGTCGCCTTGGCCGCGTCGATGTCGATGCGGAACTGCGGCGTGTCTTC
CTGGCCGTTCGGGCGTACGTTGGCCAGCTTCTTGCTGCCTGCGGCCAGGCCGAGCAGCTG
GTTGCGCGCGGCCACCAGTGCCTCGTGGCCCTGGCCGCTGTTGTCCTTCAGGAAGAAGGT
GTAGCCCGAGGCGGTCCCCAGCTCCGGAATGGCCGGCGGCGGGAAGGCGAAGATGAAGGC
ATCCTTGATCTGGCCCAGGGCCGCCATCGCACGGCCGGTGATCGGCATCACGCCATTGTC
GGCGTCACGCTCGCTCCAGTCCTTCAGCTTGACGAACGCCATGCCCGCGTTCTGGCCCAT
GCCGGCGAAGCTGAAGCCCTGCACGGAGAACACCGAGTCCACCGCATCCTTCTCGTTCTG
CAGGAAGTGGTTTTCCAGTGCCGCGATCGATTCCAGCGTGCGTTCCTGGGTGGCACCGAC
CGGCGCCTGCACCAGCGCCATCAGCACGCCCTGGTCTTCATTGGGCAGGAACGAGCTGGG
CAGGCGCACGAACAGCACGCCCATCAGCACGAACAGCGCCGCCACGATGCCCATGAAGCG
CCACGGACGGTGGATGATGCCGCGCACGCCGCGCTGGTAGCTTTCGCTGGTGCGGTCGAA
GCCACGGTTGAAGCCATTGAAGAAGCGACCGGCCAGGCCACGGTGGGCGACGTGGTGCTC
ACCCTTCTTCAGCGGCTTGAGCATGGTCGCGCACAGTGCCGGGGTCAGCACGATCGCCAC
CAGCACCGACAACGCCATCGCAGAGACAATCGTGGCCGAGAACTGGCGATAGATCACGCC
GGTGGAGCCGCTCATGAAGGCCATCGGCACGAACACCGCCGACAGCACCAGGCCGATACC
CACCAGCGCACCGGTGATCTGGCCCATCGACTTGCGGGTCGCTTCGAGCGGCGACAGCCC
TTCCTCGGACATGATGCGCTCGACGTTCTCCACCACCACGATGGCATCGTCCACCAGCAG
GCCGATCGCCAGCACCATCGCGAACATGGTCAGCATGTTCACCGAGAAGCCCAGCATCGC
CAGCACGCCGAAGGTACCCAGCAGCACCACCGGCACGGCGATGGTCGGGATCAGGGTGGC
GCGGAAGTTCTGCAGGAACAGGTACATCACCACGAACACCAGCACGATCGCTTCGATCAG
GGTCTGCACCACGCCCTTGATCGACACGCGCACGAACGGGGTGGTGTCGTACGGGATCTC
GGCCTTCAGGCCGGCCGGGAAGAAGCCCTTCATGTCTTCCAGCGCGGCATCCACACCGGC
CGCGGTATCCAGCGCGTTGGCGCCGGTGGCCAGGGTGACCGCCAGGCCACTGGCCGGCTG
GCCGTTGTAGCGGGTGACGAAGTCGTAGGACTCGGCACCCAGCTCGACGCGGGCGACATC
ACCCAGGCGCAGCTCGGCACCGTCCTGCGCACCGCGCACGATGATGTTTCGGAACTGTTC
CGGGGTCTGCAGGCGCGACTGCGCGTTGATGGTGGCGTTGAGCTGCTGGCCCTTCACCGA
CGGCGCACCGCCGAGCTGGCCGATCGCCACCTGGGCGTTCTGCGCCTTGATCGCGGCGGT
CACTTCCGGCACCGACAGGCCATAGGTATGCAGCTTGTTCGGGTCCAGCCAGATGCGCAT
GGCGTACTTGCCACCGAACACCTGGATGTTGCCCACGCCTGGCACGCGGCTCAGGCGGTC
GACGACATTGGAACCGACGTAGTCGGCGATGTCGTTGGCGTCCATGCTGCCGTTCTCGGA
CACGAACGCGATGACGTTCAGGAAGCCCGAGCTGGACTTGGCCACGTTGATGCCCTGCCG
CTGCACTTCCTGCGGCAGCAGCGGCATGGCCAGCTGCAGCTTGTTCTGCACCTGCACCTG
GGCGATATCCGGGTTGGTGCCGCTCTCGAAGGTCAGGGTGATGGTGGCCTGGCCGTTGGA
CGAGCTGTTGGAGGAGAAGTAGATCAGGCCATCAAGGCCCTTCATGTTCTGCTCGATGAT
CTGCGTCACCGAGTCCTCGACCACCTTGGCCGATGCACCCGGGTAGGTGGCACTGATTTC
CACCGCCGGCGGTGCGACGTTGGGGTACATCGAGACCGGCAGCTTGAACAGCGCCAGGCC
GCCGGCGAGCATGATGATGATGGCGATCACCCACGCAAAGATGGGTCGATCGATGAAAAA
GCGTGCCATGGGGTTCTCCGCTTACTTCGCGTCGCCGGCCGGGGCGGCAGGCTGGGCGGC
TGCCGCCGGCTTGGCCGGTGCGTCGCCCTTCTCGGTGGCCTTGACCGGCATGCCGGGGCC
GATCTTCTGCAGGCCTTCGACGATGACCTTGTCACCGGCCTTCAGGCCGTCCTCGACCAG
CCACTTGTCGCCGACCGTGCGGCTGACCTTGACCGGGCGCACTTCGACCTTGTTGTCCTT
GCCGACCACCATCGCGGTGGTGTCGCCCTTCGGGTCGCGGGCGATGCCCTGCATCGGCAC
CAGCACCGCATCGCTGCGCACGCCGCCGCCGATCACCGCACGCACGTACATGCCCGGCAT
CAGCAGGCCGTCCGGGTTGTCCACCTTCACGCGCAGGCCGAAGCTGCCGGTGGTCGGATC
GACGCTGACTTCGGAGAACTCCAGCGTGCCCTTGTGCTCGAAGGTGCTGCCGTCTTCCAT
CAGGATGCTGACCGGCAGGGTCTGGTTGTCCTGCAGGCGGCCGGCGGCCAGTTCGCGGCG
CAGCTGCAGCAGCTCGGCCGAGGACTGGGTCAGGTCGACATAGATCGGGTCCAGCTGCTG
CACGGTGGCCAGTGCGTTGGCCTGGCCGGCGCTGACCAGCGCACCCTGGGTGACGCTGGA
CTTGCCGATGCGGCCGCTGATCGGCGCGGTGATGCGGGCGTAGCCCAGGGTGACGTTGGC
CGCATCCAGCGAGGCCCTGGCGGCACCGACGTCGGCCTCGGCCTGCTTCTGCGCGGCGAC
GGCGTTCTCCAGGTCCTGCTGGCTGACCGCATCGACCTTGGCCAGCTCGGTGATGCGCTT
GGCACTCAGGCGCGCGGCATTGGCGGTGGCTTCGGCGCGGGCCAGCTGGGCGCGGGCGTT
GTTGGCCTGGGCCCGGTAGCTGGCATCGTCGAGCTGGTACAGCGGCTCGCCGGCCTTGAC
CATGCCGCCCTCGGTAAACAGGCGCTTGGCCACGATGCCATTGACCTGCGGGCGCACTTC
GGCGACCAGGAAGGCATTGGTACGGCCCGGCAGTTCGCGGGTCAGGCCCACGGTCTCGGA
CTTCAGCGTGACCACGGTGACGTCACCCGGGCCCTGCTCGGGGGCCTGGGGTTGGCCGCC
GCAGGCAGCCACGGTCGCGGCGATTGCCAGCGACAGTGCAAAGGGTCGGATTCGGCTCAG
CAACATGACGGAAAGGCTCTTGGAGGAAGGAATCTCAGAGGGAGCTGATATCGATGGACG
TTCCCCTTCCGGTGAAAGCCCGCAGATCGCGCCCACCCGGGTGGAGTGGGCGCCGGACCG
GCCTGCCACGCACACGACGGGAATGATGGGTGCGAAATATACATACATGATTGTTTGTTT
GTAAACCGGTACAATTCAGCCACGTTTCACCCGCACTCGTACCCACACCCATGGCCCGCA
AGACCAAAGAGGACACCCAGGCAACCCGGGAAGGCATCCTTGACGCCGCCGAAGCCTGCT
TCCATGAACACGGCGTGGCCCGTACCACGCTGGAGATGATCGGTGCCCGCGCCGGCTACA
CCCGTGGCGCGGTCTACTGGCACTTCAAGAACAAGAGCGAGGTGCTGGCCGCCATCGTCG
AGCGCGTGCACCTGCCCTTCATGCAGGAACTGGAGCGCACCTCCACCGACCAGCGCGACA
CCCCGGTGCACGACCTGCGCGCGGTGATGATCCACTCGTTCATCGAGCTGTCCGAGGACG
AGCGCCTGCGCAAGACCATGGAGATCATGCTGCGCAGCGATGCGTCGGCGGACACCAGGG
TGCTGACCGAAATGCAGCAGGCCGGATTCCGCGATGCGCTGGACCGGATGGAGCGTGCCC
TGCGCCGCGCCCGCGATCTGGGCCAGCTGCGCGAAGGCGCCGACCCGAAAATCGCCGCGC
GCATGCTGCACGCCACCGTGCTGGGCGTGCTGCACGGCGCGATGGTCGAACCGGAACTGA
TGGACCTCAAGCGCGATGGCATGCTCGCGCTGGACATGACCCTGGCCGCCTACGTGAAGG
ATGGTGTGTTCGTTCCCGGCACCGTCCCCGAGCCGCTGCCCGAGGCGTGAACGAGGCTGC
TCCCATCACTGCGGCCCCCCCTGCAAGGGCAGATCGATGATCCTGGACAACGTGGTGTGG
GGCTTCATCGGGTGTGGCAGCGTCACCGAGAAGAAGAGCGGGCCAGCCCTGGCCAACACG
CCGGGCTCACGGGTAGTGGCGGTCATGCGCCGCAATGCCGCATTGGCCGAAGACTATGCA
CGCCGCCACGCGATTCCGCGCTGGTACGCGGACGCCGATGCACTCATCGCCGATCCGGAG
GTGAACGCGGTCTACGTTGCAACACCGCCCTCCACGCACATGCACTACGCATTGCAGGCG
ATTGCTGCGGGCAAGCCGGTCTACATCGAAAAGCCGATGGCCATGGACCACGACGAGTGC
CAGCGCATCATCGCGGCCAGCGCCCGCAGCGGCGTGCCCGTGTTCGTGGCCTACTACCGC
CGTGCCCTGCCCCGCTTCGCACAGGTGAAGCAGCTGCTGGACGACGGCGCGATCGGCACA
GTGCGCGCCGTGCGCGCCACCCTGCACCGGCCGCATTCAGTGGATGCCGCATCGCCTGAC
TTCTGGCGGACCAACCCCGCGATCGCCGGCGGCGGGCTGTTCGTCGACCTGGGCTCGCAT
ACCCTGGACCTGCTCGACCATCTGCTGGGGCCGCTGAGCGATGTGCGTGGCCTGGCCAGC
TCGTTGACCGGCGCCTACGCCGCCGAGGACAGCGTCTCGATGTGCTTCCGCACCGGGACG
GGGACACACGGCATCGCGCAATGGAGCTTCTGCGCGTTCCGCCGCCAGGATCAGATCGAG
ATCACCGGCGACCGTGGGCAGCTGCGCTTTGCCACCTTCGAGGACGTTCCGGTGGAGCTG
GAAACCGAAGCGGGCGTGCAGGCCTTCGACATCCCGAACCCGTCGTCGATCCAGCAGCCG
TTGATCGCCTCCCTCGTCGACGAACTGCGCGGCAACGGGCACTCGCCCTCGAACGGCATC
AGCGCCGCCCGCACCAGTGCAGTGATCGACCAGGTGCTGCGGGACTACCGCACCCGGCAA
TCGCACTGACCGCACAGGAAAAAGGCCACCTTGCGGCGGCCTTTTCTGCTGCAGTGGGCG
GGGTCAGCGCCCTCGCCACGGCGAGGGATCCGACCCCACCGGGCATTACAGGATGTAGCG
GCTCAGGTCCGGGTCCTGCACCAGTTCACCCAGGTGCTTGTCCACGTAGGCGCTGTCGAT
GGCCAGGGTTTCGCCGTCGCGGTCCGGTGCCTCGTAGCTGAGCGAATCCAGCAGGCGCTC
CAGCACCGTATGCAGGCGACGCGCGCCGATGTTTTCCTGGCGTTCGTTCACCTGGAAAGC
GATCTCGGCCAGACGATCAATGGCATCGGCAGCGAAGCTGACCTTGACGCCTTCGGTGGC
CAGCAGTGCTTCGTACTGCTTGGTCAGCGCGGCCTTCGGTTCGGTCAGGATGCGCACGAA
ATCGTTCTTGCTCAGCGCACCCAGCTCCACGCGGATCGGGAAGCGGCCCTGCAGCTCCGG
AATCAGGTCGCTGGGCTTGGCCAGATGGAACGCGCCCGACGCGATGAACAGGATGTGGTC
GGTCTTGATCGTGCCGTACTTGGTGGACACGTTGGAGCCTTCCACCAGCGGCAGCAGGTC
GCGCTGCACGCCTTCGCGCGACACGTCACCACCACCCACGTTGTCGCCACGCTTGGCGAC
CTTGTCGATCTCGTCGATGAAGACGATGCCGTGCTGCTCGCAGGCCTCGATCGCGGCGGT
GCGGATGTCGTCCTCGTTGACCAGCTTGCCCGCTTCTTCCTCGATCAGCAGCGGGCGCGC
GGCCTTGATGGTCAGCGTGCGCTTGTGCGCCTTGGCGCCGCCGCCGAGGTTGGCGAACAT
CGACTTCAGCTGCTGGCCCATTTCCTCCATGCCCGGCGGGGTCATGATGTCCATGCTGAC
GTTGGCGGCCAAGTCGAGTTCGATCTCGCGCTCGTCCAGCTCACCGTTGCGCAGCATCTT
GCGGAACTTGATGCGGGTCTCGTTGTCCTGCGCCGACGGCTCGTTGCGGGCGACTTCCGG
ATCGAAGCCGATGCCACCGCTGCGGCGCGGCAGCAGCGCATCCAGGATGCGGTCTTCGGC
ACGCTCTTCGGCCTGGGTGCGTACGCGCACCTTGGCCTGTTCGCGATAGAGCTTGACCGC
GGTATCGGCCAGGTCGCGGATGATCTGCTCGACGTCCTTGCCGACGTAGCCGACTTCGGT
GAAGCGGGTGGCTTCGACCTTCACGAACGGTGCGTTGGCCAGCGTGGCCAGGCGGCGCGC
GATCTCGGTCTTGCCGACGCCGGTCGGGCCGATCATCAGGATGTTCTTCGGCATCACTTC
ATTGCGCAGCTCGGGCACCAGCTGCATGCGGCGCCAGCGGTTGCGCAGGGCGATGGCCAC
GGCGCGCTTGGCGTCGTGCTGGCCGACGATGTGCCGGTCCAGTTCCTGCACGATCTCGCG
CGGGGTCATGGTGGCGGAGGAAACTTCGATCTTCGACATGGATGTGCTCACGGATTCTTT
GTCGGTAGTGCCGGCCGCTGGCCGGCAACCAGGCACGCGTGCGGGGGATCATGAGGTTGC
CGGCCAGCGGCCGACGCTACCCTCACAGCTCCTCGACCACCACGTTGCGGTTGGTGTAGA
TGCAGATGTCGCCGGCGATGCCGATCGCTTCGCTGGCGATGGTGCGCGCATCCAGTTCGG
TGTGCGCCATCAAGGCGCGTGCGGCCGACAGTGCATACGAGCCACCCGAGCCGATGGCGA
TGATGCCGTCCTCCGGCTCGATCACATCGCCGGTGCCGCTGATGATCAGCGAGGTTTCCT
TGTCGGCCACCGCCAACAGGGCTTCCAGCTTGCCGAGGCGGCGCTCGGTGCGCCAATCCT
TGGCCAGTTCGACCGCAGCACGCTGCAGCTGGCCATGCTTTTCCAGCTTGGCCTCGAACA
GCTCGAACAAGGTGAAGGCATCGGCGGCGGCACCGGCGAAGCCGGCCAGCACCTGGCCAT
CACGGCCGAGGCGGCGCACCTTGCGCGCGTTGCCCTTCATCACGGTGTGGCCCAGCGTGA
CCTGGCCGTCGCCGGCAATGGCCACGTGCTCGCCGCGACGGACGCAGACGATGGTGGTGG
CGTGGAAAACGTTGGGGTTCTGACTGGGGTCCATGATGCCTCCGGGGTGACAGAACCAGA
GGTGGGGACTGCGCTGCGCCCTTCAAGCCACCCGCGACCGGCTGCCGCAGGGGCAACGTT
CAGCTTTCTCCGCTGCCGTCGTTGCTGCGTCGACGCTTCGCGCGCGGATGCGCGGCGTCG
TAGACCTTGGCCAGGTGCTGGAAATCGAGGTGGGTATAGATCTGCGTGGTGGCGATGTCG
GCGTGGCCCAGCAGCTCCTGCACACCGCGCAGGTCGCCGGACGATTCCAGGATGTGGCTG
GCGAAACTGTGCCGCAGCATGTGCGGGTGCACGTGCTTGAACAGGCCCTGGCGCTGCGCC
AGCTGGCGGATGCGGATCTGCACCGCGCGCTGGCTGATCGGCCCGTTGCGGCCGGGGAAC
ACCGGCGAGGCCGGGCCGCCGCCACTTTCCGCGCGCCACGCCTGCAGCGCTTCGCGCGCC
GGCCGACCGAACGGCACCCGGCGCTGGCGGTTGCCCTTGCCCAGCACGTTCACCAACCCG
CTGTCGAAATCCAGATCGCGCCAGGTCAGCGCGCAGACTTCGCTCAGGCGCAGGCCAGAG
GAATAGAACAGTTCCAGCAACGCGCGGTCACGGCGGCCGAGCTCACCCTCCGGCTCCAGC
TCGACCAGCTGCACCGCCTCATCGGCGTCGAGGACCTGTGGCAAGCGGCGCGGTGCGCGC
GGTGCCTTCAGCGTCGCTGCCGGGCTGACCTCGATGCGCCCGTGCTTGAGCAGCCAGGCA
TAGAAGCTTCGGCAGGCCGACAGGCGCCGCTGCAGGCTCTTGGCCGACAGGCCACGCCGG
TGCTCATCGGCAACGAACTGGCGCACCGCCTCGGCATCCAGTGCCTCCACCGCCACGCCA
CGCGGCTCGGCCCAGGCCGACAGCGCGTCCAGGTCGCGGCGGTAGGCGTCGAGCGTATGC
GCCGACATCCGCCGCTCCACCTGCAGGTGCTGCAGGAAGGCCTGTACCGCGCTCATCGTC
GTCGCAACCTGCTCAGCCCGGGAAGCGCTTCAGGCCAGTGACCAGCGCGTCACCCATCAT
GCGCAGGAACAACGTCCCCATGCCCGGGTAGAAGCGGTTCGGGTCGTGGCTGCCGACCGC
GATCAGGCCCACGCCCGGTAGCGGCAGCAGCGCGGTGGTCTGCACTTCCTCGCTGCGCAC
GCCGTACAGCACGGCATTCTTTTCCGGCTGCAGGCGGCCGCAGATCGGCTCGCCATCGTT
CAGGCAATCGCGGAACGGGCCCAGCTGCGGATCATCCGCGGCAATCACCTGCAGCCAGTC
GGCCTGTTCCAGCCCGGCCACTGGCGTGTGCACCACCAGCCGCACCAGGTCGCCGGCGAA
GTCTTCCTGCAGCGAGGCGGCCATCGCGCGCAGGGTGTCAGCCGCGTTGTCCTGCTTCAT
CAGCGCCAGGGTCAGCTGGTGCGTGCGCACCGCCAGGCGCTCATTGACCTGGGCGGTCGC
GCCCAGATCGGCCAACCGTCGTGCCAGCTCGCGGTTCTTCTCGCGCAGCACTTCCAGCTG
GTAGCTGGCCAGCGACGCGGTCGGGCCGTCGTCACGCGGCACCACCAAGGTCAGGGCCAG
GTCCGGGAACTGCTTGAGGAAGCCGGGATGACGCCGCAACCAGGCAGCGACTTCATGGGC
CCCGAGCTTGTCGACGGTTTCGGTCATGCGATCCACTCCCCTTCGAAGACGAATGCGGTC
GGGCCCGCCATCACCACCGGCTGGCCATCGCCCGGCCACTGGATGCGCAGGTCGCCACCG
GGCAGGCTGATGCGGGCATCGCGCTGCAGGCGACCGCGCTGCATCAGGGTCACCGCGGCG
GCACAGGCACCACTGCCGCAGGCCAGGGTCTCGCCGACACCGCGCTCGAACACGCGCAGG
CGGGCGTGGGCCGGGCTCATCACCTGGGCGAAGCCCACGTTCACCGAGCGCGGGAACGAC
GCATGCTGCTGCAGCAGCGCACCGACGCGCTCGACCGGTGCAGCATCGACCAGGCCCACT
TCGATCACCGCATGCGGGTTGCCCATCGACACCGCGGCGAAGCGTACGCTCTCGCCCTGC
AGCGGCAGCAGGTATTCCTCGCGCGCGTGCGCAAAGCCCATCAGCGGCACGTTGGCCGGC
TCGAAGGCGGGCACGCCCATCGTCACCGCAAACTGCCCTTCGCCCAGCACCTTCACTTCA
TGGCTGGCCAGCGGGCTGTCGATGACGAATGCACCGCCCTGCGCACTGCCCTCGCGCACC
AGCCAGGCGGCGATGCAGCGCGCGCCGTTGCCGCACTGCTCGGAATTGGAGCCGTCGGCA
TTCCAGATGCGGTACGAGGCCACCGAACCGTCCGCACGCGGTGCCTCGATGGTCAGGATC
TGGTCGCAGCCAACGCCGGTGTGGCGGTCGGCCAGGCGCGCGGCCAGCTCGGGCGTGGGC
GGTGCGGTGCCGTCACGCAGGTCGATCACTACGAAATCATTGCCCGCGCCATGCATCTTG
CTGAAACGCAGGGCCCTGGAACCGGCCTTACTCATTCCCGCTGCCCGCCTTCTTCGCGGG
CGTTGGCGCCGGCTGGGTGGCCGGTGCGGCCGGCTCCACGGTCGTGGCCGGGGTGCCGCT
GCCCTGGGTCTGCGGCGCGGTCGCCTCGGTGGCGGGCTCGGCAGCGGGTTCGACGGTTTC
TTCCACCGGCACCGGCTTCTGCGGCAGTACCAGCGGGCCCTTGTTGCCGCAGGCGGCGAG
GAGCAGCAGCGAGGCCGCTGCCAGCGGAATCAGGATGGCGTTTCGATGGGGGATCTTCAT
GCCCCGAGTATAGCCATTGGCGGCTGAGCGGTTGGTGCAGGGAATCGGGTGGCCGGCCAG
CGGCCGGCACTGCCGCCGGCGCTCAATCCGCGGGCGGTGGTGGCAGCGGCCGCGTCCACA
GCCAGATTGCGACCACGGTCATGCTGCCGATCGAGAACCACTTCACCCAGGCGATCGGCA
CGCACCACAGCATGATGCCGGCGCATACCGCCATGGTGATCGTGGCCATCCACTTGCCGT
AGCGGCTGACCGCCCCGTGTGCCTGCCAGTTGGCGATGGCCGGGCCGAAACGCGGATGCT
GCAGCAGCCAGGTATGCAGGCGCTCCGAACCGCGCGAGGCGGCCCAGGCCGAGATCAGGA
TGAATACGGTGGTCGGCAGCCCCGGAACGAAGATGCCGACGATGCCGGTGCCCAGGCTGA
CGTACGCCAGCAGCCACCATGCCCAGCGGAAACGCACCACGCGCGGCGGCGTGGCGCTAT
CGCGGGGTGCAGATGGCTCGGGCTGGCTCATGGCCGCAAGGATACCGGTTCGGGGTGCCA
GGCAGCGCCCGGCGCCCCTTCGCCGTTACGGCTGGGCGATGCCCAGCTGCTGCAGCACGA
ACGCGTACGACTCGGACAGTTCACGGTAGCGCTGGAAGCGCCCCGACTTGCCGCCGTGGC
CAGCTTCCATGTTGGTGCGGAACAGGATCGGGTAGTGGCCGGTGTTGTCATCACGCAGCT
TGGCCACCCATTTGGCGGGCTCCCAGTACTGCACCTGCGAATCCCACAGGCCGGTACCCA
CGTACAGCGCCGGGTACGCCTGCTGCTTCACGTTGTCATAGGGCGAGTAGGACAGCATGT
AGTCGTAATACGGCTTCTGCTCCGGGTTGCCCCACTCGTCGTATTCGTTGGTGGTCAACG
GAATGGTCGGGTCGAGCATGGTGGTGACCACGTCGACGAACGGCACCTGCGCCACCATCA
CCCGGTAATCCTGCGGCGCCTGGTTGGCCACCGCGCCCATCAGCAGGCCGCCGGCGCTGC
CACCGGACGCGGCCACGCGATCCTTCGCCGCCCAGCCCTGTGCTACCAGGCCACGGGTGA
CGTCGATGAAGTCGTTGAAGGTGTTCTGCTTGTGCAGCAGCTTGCCGTTCTCGTACCAGT
CGCGTCCCATCTCCTGGCCGCCACGGATGTGGGCGATGGCATACACCACGCCACGATCAA
GCAGGCTGACCGCGGTCTGGTTGAAGTACGGATCCATCGACATGCCGTAGCTGCCGTAGG
CGTACTGGAACAGCGCGCCCTTGCCGTCCTTCTGGTAGCCCTTGCGGTAGACCAGCGACA
CCGGCACCTTCACGCCATCGCGCGCGGTGATCCAGACGCGGTCGGTCTCGTACTTCGAGG
CGTCATAGCCGATCACCGGCTGCACCTTCAGCTGGCGACGCTCGCCGGTGGCGGTGTTCA
GCTCGAACACGGTGGTCGGGGTGGTCATCGAGGTGTAGACGTAGCGCAGCCACGGCGTAT
CGGCCTCGGTGTTGTCGCCCAGGCCCATCGAATAGGCCGGCTCGTCGGCCTTCACGTAGT
CGCTGCGCCCGTCCTTGAACAGCAGGCGGATGCGCTCCAGGCCCTCGGACCGTTCGGCGA
TGGCGGTGTAGGTGTCGAACAGTTCGAAGCCTTCGATGAACACCGCATCGTCGTGCGCGA
TCCAATCCTTCCATTGCGCGCGCGAGGTGGCATCGGTCGGCGCGGTGACCAGCTTGAAGT
TCTTCGCACCGTCGTTGGTGCGGATCACCCAGCGGCCGTCATGGTGGTCGGCGTCGTACT
CGACATCGCGCTGGCGCGGCGCCAGCACGGTGAAGGTGGTCGGGTCGCTGGCCGGCGCGT
AGCGCTCTTCCGAGGACACGGTGCTGTGCACGCCGATGGTGATGAAGCGATCGTCGCGGG
TGCGGCCGATGCCCATGTAGAAGCTGTCGTCCTTCTCTTCGTAGACGACGGTGTCGGCGC
TGGCCGGGGTGCCCAGCACGTGCTTCTTCACGCGCACGGTCAGCAGCGTTTCCGGATCGT
TCTCGACATACAGCACGGTGCGGTTGTCGTCGGCCCAGACCAGGTCGCCGGAGCTGCCGG
TGATCACATCGGGCAGCACCGTGCCGGTGGCCAGGTCCTTGAAGCGGATCGTGTACTGGC
GGCGGCCGACGTCATCGTCGGCCCAGGCCAGCAGCTGGTTGTCCTGGCTGACTTCCATCG
AGCCGACGCTGAAGTAGCCCTTGCCGGCGGCCATTGCGTTGACGTCCAGCAGGATTTCCT
CGGCCGCCTCCATGCTGCCCTTGCGGCGCGCGTGGATGGGGTAATCCTGGCCGGTCTCGA
AGCGGCTGTAGTACCAGTAGCCGCGCTCGCGCGCCGGCACGCTGGAATCATCCTGCTTGA
TGCGGCCGACGATCTCCTTGTACAGGGTGTCTTCCAGGGGCTTCAGCGGTGCCAGCAGCT
GGTCGGCGTAGGCATTCTCGGCCTGCAGGTAGGCCAGCATGTCCTTGTTCTCGCGCTTGT
CGTCGCGCAGCCAGTAATAGTCATCGTTGCGGGTCGCGCCGAACGGCGCCTTGACCACAT
GCGGATGCTTGGCGGCATCCGGCGGAACGGGCGGCGTGGCGGCGGTAGCAGTCGTGGTCA
TCAGGCTGGCGAGCAACAGGCAGAGGGTGGACTTCATGAGATAAGGCTCCTGGCGCATCA
ATGCAATGGTCTTCGACGGGGTCAGATCCCTTTTCCCGAAAAGGGATCTGACCCCAATCT
CGGCAATGCGGCAACCCTGCGGAACGTCATGGGTTGCGCCGGCCGGCGTACCATGGGCAC
ATGAGCACCCCGCCCCACACGCCGGGCTACAGCCGGCGCAGCCATGAAATCGCTCCGTTC
CACGTGATGTCCCTGCTGGCCCGCGCGCAGGCGCTGGAACAGGCAGGCCACGATGTGATC
CACCTGGAAATCGGCGAACCGGACTTCACTACCGCCGAACCCGTCGTGCGTGCCGGCCAG
GCCGCACTGGCCGCCGGCCACACCCGCTACACCGCCGCGCGCGGCCTGCCGGCGCTGCGC
CAGGCGATCAGCGGTTTCTACCGCAGCCACTATGGGCTGGATGTCGATCCCGAACGCATC
CTGGTCACCCCGGGTGGGTCCGGTGCGCTGCTGCTGGCCAGCAGCCTGCTGGTCGACCCC
GGCCGCCACTGGCTGCTGGCCGACCCCGGCTACCCCTGCAACCGCCACTTCCTGCGCCTC
GTCGAGGGCGGCGCGCAGCTGGTGCCGGTCGGCCCGGACACCGCCTACCAGCTGACCCCT
TCGCTGGTGGAACAGCACTGGAATGACGACAGCGTCGGCGCGCTGGTCGCCTCACCGGCC
AATCCGACCGGCACCGTGCTGTCCGCCGACGAACTGGCGGCACTGTCGCAGGCCCTGCAC
GCGCGGGGCGGCCACCTGGTGGTGGACGAGATCTACCACGGCCTGACCTACGGCCTGGAT
GCGCCCAGCGTGCTGCAGGTGGACGACAGCGCGTTCGTGCTGAACAGTTTTTCCAAGTAC
TTCGGCATGACCGGCTGGCGGCTGGGCTGGCTGGTGGCACCGCCTGCAGCGGTACCGGAC
CTGGAAAAGCTGGCGCAGAACCTGTACATCAGCGCCTCCAGCATCGCCCAGCACGCCGCG
CTCGCCTGCTTCAGCGAGGAATCAATGGCGATCTTCGAACAGCGCCGTGAAGCGTTCCGC
CAACGCCGCGACTTCCTGCTGCCCGCGTTGCGTGAGCTCGGCTTCCGCATTGAAGTCGAG
CCGCAGGGCGCGTTCTACCTGTACGCCGATGTCAGCGCGTTCACCGACGACGCGCAGGCG
TTCTGCGCGCACTTCCTGGAAACCGAGCACGTGGCATTCACCCCGGGCCTGGATTTCGGC
TTCCATCGCGCCAACCAGCATGTGCGGCTGGCGTATACCCAGCAAGTACCGCGGTTGCAG
GAGGCGGTGGCGCGGATCGCACGCGGGTTGAAGCGTTGGCAGGGATCACGTTGACGGCAG
TGCCGGCCGCTGGCCAGCAACCCGGGAATGCCTGAATGATGCGGTTGCCGGCCAGCGGCC
GGCACTACCGGTAAAGAAAAACGCCGCCCTGGGGCGGCGTTTTCCGTTCTGCTTACTTGC
CGCCCAACCGCTCCCACAGGAAGCTGTAGGCCAGCGCGGACATATGCGCGGCCTGTGCGT
TGTTGGCTGCGCCGCCGTGGCCCCCTTCGATGTTCTCGTAGTAGGTCACGTCCTTGCCGG
CGTCGATCATCTTCGCCGCCATCTTGCGGGCGTGGCCCGGGTGCACGCGGTCATCGCGGG
TGGAGGTCGTGAACAGCACCGGCGGGTAGTTCTTCTTCGCGTTGAACAGGTGATACGGCG
AGAAGGTCTTGATGAATTCCCAGTCGCTGGTGTCCGGGTTGCCGTACTCGGCCATCCACG
AGGCGCCGGCCAACAGGTGGCTGTAGCGCTTCATGTCCAGCAGCGGCACCTGCACCACCA
CCGCACCGAACAGCTCCGGGTACTGGGTCAGCATGTTGCCGGTCAGCAGGCCACCGTTGC
TGCCGCCCTGCACGCCCAGGTGCTTGGCGCTGGTGATCTTGCGCTTGACCAGGTCCCGCG
CCACCGCGGCCATGTCTTCATAGGCCTTGTGACGGTTCTGCTTCAGCGCCGCCTGGTGCC
AGCGCGGGCCGTACTCGCCGCCGCCGCGGATGTTGGCGACCACGTACACGCCGCCCTTCT
CCAGCCAGGCGCGACCCATGCCACCGGAATAGCTCGGGGTCAGCGAGATCTCGAAACCAC
CGTAGCCATACAGCAGGGTCGGGTTGGAGCCATCGAGCTTCATCGCCCTGTCGTGCACCA
CGAAATACGGCACGCGGGTGCCGTCCTTGCTGGTGGCGAAGTGCTGCTCGATCACCTTGC
CCTTGGCATCGAAGAAGGCCGGCATGGTCTTCAGCGTTTCCGGTGCCTGGCCGATCTCGG
CCAGGGCCAGCGTGGTCGGCGTCAGGTAATCGGTGGCGGTCAGCCACACCGCGTCGCTGT
CATTGCTGTCCACCGCAGCCACGCCCAGCGTGCCGAAGGCCGGGGCGCCGACGAAGCGGC
TGGTCTGCCAGCCGTCGGCACCCGGGGTCAGCACCGACAGGCGGTTCTTGACGTCGTCCA
GCACGTTCAGCACCAGGTGGCTCTTGGTCCAGCTGGCACTGGCCAGTGAGGTGGTCGCGG
TCGGGGTGAACAGCACGTCGAAGTCGCGCTTGCCGGCCAGGAAATCGTCCAGCTTCGTCG
CCAGCAGCGAACCGGACGCGTAGGTCTTGCCGCCCACGGTCCACGGATCGCGCAGTTCCA
GGGTCAGCCACTGCTTGTGCAAACCCTTCTCGGCCGAGTTCGGCGCGTCGATCTTGGTCA
GCGTGCCGTCGTCGCCACGCAGGTAGAGCTCGTTGTTGTAGAACGCCAGGGTGCGGCTGA
CCAGGTTGCGTTCGAAGCCCGGGGTGTCATCGTGCATCGCCGCGATGTACATGTCCTCCG
GCTTGCCTTCGTACACCACGGTGGCCGAGGACATCGGCGTGCCGCGCTTCCACAGCTTGG
CCACGCGCGGGTAGCCGGAGGTGGTCATCGAGCCGGCACCGAAGTCGGTGTAGACGAACA
CGGTGTCGCGATCGACCCAGTTGAGGCCGCCCTTCGACTCCGGACGGAAGAAGCCGTCCT
TGATCCAGGTCTTGTTGGCCAGGTCGAACTCACGGGTGACGTCGGCGTCGGCGCCGCCGC
GCGACAGCGCGATCAGGCAGCGGCTGTAATCCGGGCGCAGGCAGTCGGCGCCGTGCCAGA
CCCAGTTCTCGCCCTCGGCCTTGTTCAGTGCATCCAGGTCGAGCACGGTCTCCCACTGCG
GCGAGGCCTTGCGGTACTCGGCCAGGGTGGTGCGGCGCCACAGGCCGCGCTCGTGCTGCT
GGTCCTTCCAGAAGTTGTAGTAGTAGTCACCGATCTTCTGCACGCCGGGAATCTTGGCGT
CGGAGTCGAGCACCTCGCGGATGCTGGTCTCCATCTGCTTGAAGGCCGGGGTCTGCGCCA
GGCGCGCCTCGGACCTGGCATTCTGTTCCTTGACCCAGGACAGTGGCTTGTCGCCGGTGA
CGTCCTCCAGCCAGGCGTAGCGATCGGTGTCTTCAGCGGCCACGGCGGTCCCCACCGAGG
CAGCGGTCATCATGCCGGCCAGCAGGCAGGCGGAAGCGAGTCGTGACATTGCAGCTCCAG
GCAGTCATAAGCCGGGGAACGCTAGCACGGAATGTCGCGGCCTCCCCCGTGTCGAAGGTC
AGGCCGTGGCCGCCGGACCGCGCCGGCCGCGTGCGGCGGAAGCCGGCCGACGGCGCGCCT
GTCCACCGGTACGCCGCGCCCGCCGTCGCCATGACGGGTGCGGCAGCGGAAAGCGCAGCA
GCGCCCACCAGGCGGCGAGCGGCATGCCCACCAGCCACATCGGCAGCCAGCCCAGCCACG
CGCTGCTGCCGCGTGCCGCCGGCCAGACCAGGATCAGCGCCAGTCCGGCCAGCGCCAGTT
GCCGCACGCCGCGCAGCAGGCGTGGGTCGGCGCGTTCGATGACGCGTTCAGTTGCAGGGC
GACGGACGGAACGAGCGTTCATGGGGGCTTCTCCGGTAGACAATGCAACACAGCTTGGGC
AAGCCCCTTCTCACAGGATGCGACACCATTGACGGATCGCGTGCACACAGTCGACCATGC
GCGTGCAAGCCCACTGGAGCCCGCTCCCGCATGACTTCGATCCGCCCGTTCTGCGCCGTG
CTGCTGGCTCTGTCCCTGGCAGGTCCTGCCATGGCCGCCAGTGAGCCGCCGTCGCCCCGC
GCCAGCGCCACCGACGCGGCCGACCCGGGGGCGCCGATCGACCTGAAGCGCTTCATGGGC
ACCTGGTATGTGATCGGCCGCGTGCCGAACTTCATCGAACGCGGGCATGTCGCCAGCGTC
AACGAGTACGAGCTGCGCGACGAGCACAAGGTCGCCATCACCTACCGCTACCGTGATGGC
TTCGGCGAACCACTGCAGGAAATTCGCGCACGTGCCAGCGTCGATCCGGACAGCGGCAAC
CATGGCTGGCGAACCTGGTTCTATCGCGTGGTGCCGACCCATTCGCGGGTACTGGAAGTG
GCCCCGGACTATTCATGGGCACTGATCGGTTATCCGGGCCGCGAAATGGCCTGGATCTTC
GCGCGCAAGCCGGACATGGACAAAGCCCTGTACAAGGAGCTGGCCGAGCGCCTGCGCGAC
GAGTACGGCGTGAACACCGACAAGCTCAAGCGCGTGCCTCAGCATCCGGAACAGGTCGGC
AAGCTGGGCTACGAAGTACCGAACGCGCGTTGACCGCACGTGGAATTGCCGGCCAGCGGC
CGGCACTACCGTTTTTTTCCCGGCAATCGGGTAGAGCCGGCCGCTGGCCGGCTGCCGCCC
GGCATTCTGTTACTTGCGGCTGTAATGCGCGACCAGGCGGTCGCCGAGCATCTGCAGCAG
CTGCACCAGGACCAGCAACAGGACCACGGTGACCAGCGCCACGTCGGTGTGCGAACGCTG
GTAACCATCGCGGAACGCCAGGTCGCCGAGGCCACCGGAACCGATCGCACCGCCCATCGC
GGTGAAGCCGATCAGGGCCACGGTGGTGACCGTCGCCCCGGCGATCAGCCCCGGTCGTGC
TTCCGGCAGCAGCACCCGGGTGACCAGCTGCCAGGTGGTGGCGCCCATCGCCTGGGTCGC
CTCGATCACGCCACGATCCACTTCGCGCAGCGCGGTCTCGACAAGGCGCGCGTAGAACGG
CGCCGCGCCGATCACCAGCGGCACGATCGCGCCGCGCACGCCCAGCGAGGTACCCATCAG
GAACAGCGTGACCGGGATCAGCACGATCATCAGGATGATGAAAGGCACCGAGCGCAGCAG
GTTCACCACCAGAGCCAGCACGCCATAGGCAAACGGCCGGCGCTTCATCTGCGGCGCCCC
GAACAGGTACAGCAGCACGCCCAGCGGCAGGCCGATGGCCAGGGTCAGCGGCAGCGAACC
GAGCAGCATCAGAAGGGTGTCGAAGGTGGCCTGGCCGATGTCGGCCCACTTGCCCGCATC
CAGGTGACGGAAGAAACCGCCGGCAGTGGCGATGATCATCGACGCAGCTCCTCGACATGC
ACGCCGGCAGCCACGAAGGCAGCCTGCGCGGCGGACTGGTCACCGCCCACCAGGGCGACC
ACCAGCTGGCCATAGGGGGTGTCCTTGATCCGGTCGATACGGCCGGACAGGATGTTGTAG
TCGACCCCGGTCTGGCGCGCGACGCTGCCCAGCAGGGGTTCGTAGGTGTCGCCGCCGAGG
AAGGTCAGGCGCACGATGCGCCCGCCCACCACGTCGAAATCGCGGTGCAACGCCCCTTCG
TCCACGTGCTCCGATTCGCTGACGAACCGCCGCGTGGTCGGGTGCTGCGGATGCAGGAAC
ACCCGGGTAACCGGACCGGTCTCGACCATCTGGCCAGCATCGAGCACGGCCACGCGGTCG
CAGACACGGCGGATCACGTCCATCTCGTGGGTGATCAGCACGATGGTCAGGCCCAGCTCG
CGGTTGATCTTCGACAACAGCGACAGCACCGAGGCGGTGGTCTGCGGATCCAGCGCGCTG
GTGGCCTCGTCGCACAGCAGGATCTGCGGGCGGGTCGCCAGCGCACGGGCGATGCCGACA
CGCTGCTTCTGGCCGCCGGACAGCTGCGCCGGATACTTCTGCGCATGCGCTTCCAGGCCC
ACGGTCTGCAGCAGCTCGGCCACGCGCGCGTCGATCTCCGCCTGCGGCGTGCCGGCCAGC
TCCAGCGGGAAGGCGACATTGCCAGCCACCGTGCGCGACGACAGCAGGTTGAAGTGCTGG
AAGATCATGCCGATGCGCCGGCGCAGCGTGCGCAGGCCGTCCGCGTCCAGTGCGGTGACA
TCCTCGCCACCGATCAGCAGCCGGCCACCGCTGGGTTCTTCCAGGCGGTTGATCATGCGG
ATCAGGGTCGACTTGCCGGCGCCGGAATGGCCGATGATGCCGAATACCTCACCGGCCTCG
ATGGTCAGGTCCAGCGGTTGCAGCGCGCTGACTTCGCGGCCGGCAACGGCATAGGATTTG
TGCAGGCGCTGGAACTCGATCACGGGCGTGGCTCACCGGCTGGGTGACGGAAGGGGGCGT
GCAGCCTACCAGCGCAGGCGGTCGCGCGCCCGCGCCATGGGCCAGAATGTTATTCCTTTT
GGTTCTAAGCCGCCCGCGCCGACGTGTTGGCTGGGGTCAGAGCCCCTGCGGGGATCCGAC
CCCGGGGTCGGATCCCCGCAGGGGCTCTGACCCCATTCCCAGGCCCAACCGGCTCAGGGA
TGGTCCAGCGGCTTCGGTGGCTGCACCCGGTTCAGGCGCTCACGATGCAGCAGGTACAGC
CCCGAAGCCACGATGATCGCGGCGCCCACCCAGGTATAGCCATCAGGCAGCTGGCCCCAG
AAGGCCAGATCCCAACCGATCACCCAGACCAGGCCACTGTATTCCAAGGGCGCGATCATC
GAGGCCTCTCCCAGCTGGAACGCCTTGGTCAGGGCGATCTGGCCCAGCGCCCCGGCCAGG
CCCATGCCGGCGATCAGCGGCGCATGCGCCAGCTGCAGCGGCACCCAGCCGGGAAGGGAC
AGCAGGCCGGCACCGATGGCCATGATCACCAGGAACCAGACCACCATCGACTGCGAGGTA
TCGGTGCGGGTCAGCAGGCTGACCGTGATCGCCGCCACGGCATAGGCGGTGGCCGCAGCC
AGCACCATCAGGCCGGGCACCGAGATGAAACCGTCCACGCCCGGCCGCAGCACCACCAGC
ACGCCGACCAGGCCGATGCCGATGGCGACCCAGCGCCGTGGCCCGACCCGCTCGCCCAGC
AGCGGTACCGACAAGGCGGCGATCAGCAACGGGGCGACGAAATAGATGGTGTAGGCGGTG
GACAGCGGCAGGTCGCGCAGGGCGAACACGAAGCAGCCGATCATCGCCATGCCCAGCGCG
CCACGCAGCAGGTGCAGGCCCCAGCGACGCGGCACCAGCGAGCGCGGGCCGGCGCTGGCC
AACACCCAGACCAGCACGAACGGCAACGAGGCCGCGCCGCGCAGGAAGGTCACCTCCAGG
GTCGGATAGCTGGCCGACAGCTGCTTCATGCCAGCGTCCATCAGCGAGAAACAGGCGACC
GCAGCGACCATCCAGGCCACCGCACGCGAAGGGGAGCGTTGCACGTTCATGGCCCATTAT
CGCCCGGTCGTCGCTTTCTGTAGAGCCGAGCCCACGCTCGGCTGCTCTTCACAAAGCCGC
CGAGCGTGGGCTCGGCTCTACAGGGGACGGGCATGCGGGCCCTCGCGATAGAATGATCGC
CACTGAAACCTGCGGAGCACCGCCCATGCCTTCCTTCGACGTCGTGTCCGAAGTCGACAC
CCACGAGCTGACCAACGCCATCGACCAGGCCAACCGCGAACTGGCCACCCGCTTCGACTT
CAAGGGCGTGGACGCAAAGTTCGAGCGCGACGGCGATGTCATCAACCAGACCGCGCCGAC
CGAGTTCCAGCTCAAGCAGATGAACGACATCCTGCGTGCTCGCCTGGCCGCACGCGGCAT
CGACGTGCTCAGCCTGGAGTTCGGCGACATCGAGACCAACCTGGCCCAGGCCCGGCAGAA
GATCACCGTCAAGCAGGGCATCGAGCAGAAGATCGCCAAGAAGATCGCGGCGGCGCTGAA
GGATGCCAAGCTGAAGGTGGAAAGCCAGATCAACGGCGACAAGCTGCGCGTGCAGGGCAA
GAAGCGCGACGACCTGCAGGACGCCATCGCCGTGCTCAAGGCCGGCAAGTTCGAGCTGCC
GCTGCAGTTCAACAACTTCCGCGACTGAGGCATCCGCCGGGCATGCCCCGGCGCTGCCAG
CGGCAGGCACGACGGCGCGTTGCCAGCGACGCGCCTACAATGGCGGCCCCGCCAGCCGAC
GTGCCCGCCATGACCGATTCCCCCCTGCCCACCGATGACCCGATCGCTGCCACCCGCCTG
TGGCTGGAGCGCATCGTCATCGGTCTGAATCTGTGCCCGTTCGCCAAGGCGGTGTATGTG
AAGGACCAGGTCCGCATCGTGCTCAGTGATGCGACCACGCCGGAAGCGCTGGTTGAGCAG
CTGGCCGAGGAACTGGTGCTGTTGCGCGATACGCCGGCCGAGCAGATCGATACCACGCTG
ATCGTGCATCCGCAGGTGCTGACCGACTTCCTCGACTACAACGATTTCCTCGACAACGCC
GACGCCGCGATCGAGGCACTGGACCTGCAGGGCATCCTGCAGGTGGCCAGCTTCCACCCG
GACTACCAGTTCGACGGCGTGGCAGCGGACGACGCCAGCAACTACACCAATCGCGCGCCC
TTCCCCACCCTGCACCTGCTGCGCGAAGACAGCGTGGCGCGCGCAGTGGATGTCTATCCG
GACCCGGACGTGATCGTCGAGCGCAACATCCAGACCCTGGACCGCATCGGCGTGGACGGC
TGGCATCGCCGCCTGCGTGGCGAAGACCTGACGTGAGCACGGTGCCGCCGATTGCCGCAT
GGCCGGCCGCGCCGCTGTCGGGCAAGGTGGTGCTGGTCACCGGCGGCGCCAACGGCATCG
GCCGTGGCATCGCACAGGCCGTGCTCGGTGCCGGCGGACGCGTGCTGATCGGCGACCTGG
ACGTGGAGGCCGGCGAGGCGTGCCTGGCGGAATGGCAGCGTAGTGGCGAGGCCGCATTCC
AGCGCCTGGACATCACCGACGAAGCCAGCGTGCGCGACTTCATCGCCGTGGCCCTGCGGC
GTTTCAGCCGTATCGACGGGCTGGTCAACAACGCGGGCATCGCCGGACCGCATGGCACGC
AGCTGCAGGACATGGACTGGGACGAGTGGCAGCGCCGCCTGTCCTCGCTGCACGGTGCCT
TCCTGTGCAGCAAGCACGCACTACCGGCGCTGACGGCCAGCGCCGCCGGCGCAATCATCA
ACATCGCCTCGACCCGCGCCTGGCAATCCGAAGCGCACAGCGAGGCCTATGCTGCGGCCA
AAGGCGGGCTGGTGGCGTTCACCCATGCGCTGGCGATCAGTGCCGGCCCAACGGTGCGGG
TCAACAGCATCAGTCCGGGCTGGATCGGCACCACGGCCTGGCAGGCCCCCTCGCGGCGAC
ACGCACCGGAGTACTCCGCCATCGACCAGGCACAGCACCCGGTCGGCCGGGTCGGCCGCC
CCGAGGACATCGGCGCGCTGGCGGTGTACCTGCTGTCGTCGCTGTCCGGCTTCAGCACCG
GCCAGGACTTCATCGTCGACGGCGGCATGACCCGGAAGATGATCTACGCCGAATAGAAAA
AGGGGACGGAGGGGATTAAGTCGTTTGTGCACAAACGACTTAATCCCCTCCGTCCCCCCT
TTTTTTCGCTTACGCCATGCCCGAGTGCCGCAGCAGCGCGTCGATCTGCGGCGCGCGGCC
GCGGAAGGCCTTGAAGTTCTCCGCCGCCGGGCGGCTGCCACCACGCGACAGGATCTCATC
GCGGAAGCGTGCACCGGTTTCAGCCAGTGCCTGCGGCGCTTCCTCGAACGCGGCGTAGGC
ATCGGCGCTGAGCACTTCGGCCCACTTGTAGCTGTAGTAACCCGCGGCGTAACCACCGGC
GAAGATGTGGCTGAACTGGTGCGGGAAGCGGTTCCAGACCGGCGGGTGGTTCACGGCCAC
TTCCGCGCGCACTCGGTCCAGCAGTGCCAGCACGCTGTCCTGCGCCGGTTCGAACTGGCT
GTGCAGCAGCATGTCGAACAGGCCGAACTCCAGCTGGCGCACCGTGGCCATGCCGCTATG
GAAATTGCGCGCCGCCAGCATGCGCTCGTACAGCGCGCGCGGCAGCGGCTCGCCACTGTC
CACGTGCGCGGTCATGCCCTGCAGGTGGTCCCATTCCCAGCAGAAGTTCTCCATGAACTG
GCTGGGCAGCTCCACCGCGTCCCATTCCACGCCGTTGATGCCGGCCACGCCCAGTTCGCC
GATGCGGGTCAGCAGCTGGTGCAGCCCGTGGCCCATCTCATGGAACAGCGTGGTCACTTC
ATTGTGGCTGAAGGTCGCCGGCCTGCCGTTGGCGCCCCGGCCAAAGTTGCACACCAGGTA
GACCAGTGGCGTCTGCACGCTGCCGTCGCCACGCACGCGACGGTTGCGGCAATCGTCCAT
CCACGCACCGCCGCGCTTGCCCTCGCGTGCGTACAGGTCCAGGTAGAACTGGCCGACCAG
CGCGCCCTGCGCATCGACCAGGCGGAAGAAGCGCACGTCTTCGTGCCACACCGGTGCGCT
GTCTTCCTGCACATGCAGGCCATACAGCTGCTCGATCACCGAGAACAGGCCGCCCAGTAC
CTTCGGTTCGGTGAAATACTGCTTCACTTCCTGCTCGGAATAGCTGTAACGCGCCTGCTT
CAGGCGGTCGGCGGCGAACGCCAGGTCCCAGGCCTGCAGGGCATCGATGCCCAGCTGCTC
GCGTGCGAACTGCTCCAGCTCGGCGCGGTCCTTGGCCGCGAACGGCTTGGCTCGCGCGGC
AAGGTCACGCAGGAAACCCAGTACTTCGGCCGGGTCCTGCGCCATCTTGGTCGCCACCGA
GTAATGGCCGTACGAATCGAAGCCGAGCAACGCGGCCAGTTCGGCGCGCAGGGCAAGGAT
ACGGTCGATGTTGCCACTGTTGTCCAGCGCGTCATCGCCGAACTCCGATGCACGCTGCGC
GCTGGCACGGTACAGGATCTCGCGCAGGTCGCGGTCTTCAGCCCAGGTCTGCACCGGCAG
GTAGCACGGCATCTGCAGGGTCAGTTTCCAGCCGGTCCTGCCGTCCTTCTCTGCCGCAGC
GCGCGCGGCAGCCTTCACGTCTTCCGGCAGGCCCAGCAGTCGCGCTTCGTCCTCGATGTA
CAGCGACCATGCATCGGTGGCGTCGAGCACGTTCTGCGAGAACTTCGCCGACAGCGCCGA
CAGTTCCTCCTTGATCGCCGCAAAGCGCTGCTGCGCCTCAGGTGCCAGCTCGGCACCGCC
CAGGCGGAAGTCACGCAGCGTGTTGTCCAGCACCTTGCGCTGGGCTTCATTGAAATGCGC
GGCCTCCGGGCTGGCGGCCAGTGCCTGGTACTGGCGATACAGCGCCAGGTTCTGGCCCAG
CGCGCTGGCGAAACGGGTCACCCGCGGCAGGTTGCCGTTGTAGGCCTCACGCAGTTCCGG
GGTGTTGACCACCCCCTGCAGGTGGCCGACCAGGCCCCAGGCACGCCACAGGCGCTCGGT
GGCGTCATCCAGCGGGGTGACGAAGGTGTCCCAACGCACCGGCTGCACCCGCTCGGCTGC
GCTGACGGCAGCTTCGGCCTCGGCCAGCAGCACATCCAGCGCCGGCGCGACGTGCTCGGG
GCGGATCGCGTCAAAGCGCGGCAGTCCGGAAAAGTCGAGCAGGGGGTTGGCAACGGTCAC
GGCAGATCTCCAGGGAACGGGCCCGGCGGGCGGGCAGCTTCCCAGATATGGCGCTGACAG
GCGCGGCTGACAAGGGGGCATGCGCCGGCGTTCACGTCGGCCTGACGGCCGCGCACCGAA
GCTCTGGCTGCGGGGGAGTCCGCAGCGGTACTTACCGAACGAGGCCCTACATGGAAGGTC
TGGCTGCAGTGGCATCCATCTCACCGGCGCGCTCGCTGGCGCTGTCCGCCAGCCCGGCAG
AACTGGCCTGGATCGCCGCGCTGTGCGATGCCGGCGACGACGCCCCCCGCCATTTGGAGC
AGCTGCAGGCGGTATTGCAGCAGGGCGGCACGTTCAACGATGCCCAGGAGTGGTACCCGT
TCGAGGTGATCGAGCGCGGCGCCAGCCAGTTGCAGCTGGGCCACGAGCGCGAGTTCGTGA
TCTGCGTGCTGCTGTGGCTGCAGGCATTGGCCCAGGGACGCGCCAGCATCCTGGACCCCA
GCCTGCACCTGGATGACCGCGCGATGGACATCGAGGCGTTGCCTGATGCGCTGCGCGATG
CGGTGCTGGATGCGTTCACCGCAGCGGGGTATTGAGACGCCCCGGCGACCGGGTGGAGTC
GACTGTGGGTCGACTTTCGCGCGCAGCGCGGGATTCCGGCGACCTGAACGTGGAGCGGTC
GACCAACAGTAGACGCTACCCAGCCGATGCACAGCCGGGCGTGCGTTGCCGCGTTACAAC
GCTTCCAGGCTGCACCACGGCAGTTCGGGCAACCCCTGCCCGGCCACCGCCGCCGCCAGC
TGCGCATCGGCGCCGTCGACATCGATCCCCTGCCGCCCATACCACGCCGGGTCGTAATAG
CTCTGCGCATAGCGCTCGCCACTGTCGCACAGGATGCTGACGATGCTGCCCTGGTGGCCC
GCCTCACGCATCCATTGCGCGGCCTGCAGCACGCCGATGAAGTTGGTGCCGGTGGAGCCA
CCGACACGGCGGCCGAGCTGGCGGCTGACATGGCGCATCGCGGCCAGGCTCAGCGCATCG
GGCACCTTCACCATCGCATCGACACTGGTCGGGATGAAACTCGGCTCCACCCGTGGCCGG
CCGATGCCTTCCACGCGCGAGCCACCGCTGCAGGTCAGTCCACGCCAGTCCTGTTCACCG
GCCACGGCAGCCTTGTAGCCGTCGAAGAACACCGACACTTCCGGGTCCGCGCACAGGATG
CGGGTGTCATGCCGGCGGTAGCTGACATAACGGCCCAGCGTGGCGGCGGTACCGCCGGTA
CCCGGGCTGCACACGATCCATTCCGGAACCGGGCTGGGCTCTTCGGCCATCTGCTTGAAG
ATGGATTCGGCGATGTTGTTGTTGGCACGCCAGTCGGTCGCCCGCTCGGCATAGGTGAAC
TGGTCCATGAAGTGGCCGCCGGTTTCGCGGGCCAGCTTTTCCGAATCACAGTTGAGGTCG
CAGGCGCGCTCGACCAGGTGGCAGCGGCCCCCATGGAACTCGATCGCCGCGATCTTTTCC
GGCGAGGTGGTGGCCGGGATCACCGCAATGAACGGCAGGCCCAGCAGGCGCGCGAAATAG
GCTTCGGACACGGCGGTCGAGCCACTGGAGGCCTCGATCACCGGCCGGCCCTCGCGCAAC
CAACCGTTGGCCAGCGCGTACAGGAACAGCGAGCGCGCCAGCCGGTGCTTGAGGCTGCCG
GTGGGATGGCTCGACTCGTCCTTCAGGTACAGGTCGATGCCCTCGAACCCGGGCAGCGCC
AGCGGGATCAGATGGGTATCGGCGGAACGGTTGAAATCGGCTTCGATCTTGCGGATGGCG
GCGGCCACCCATTCACGCTGCGACATGGCGGGCAATCGTTATCAGGACGGAACGGTGCGA
TCCGGCCATTGTACGTCGCGGTGCCGTCAGGTGCGGGCCGGTAGAATGGCGCCATCCGGC
CGGCAACGGCCCCGTCTGAAGGACCTCCCCCATGACCATTCCCGCCCTGCGCGATGTCCC
CGGCGTCGCCGCCCAGGCCCCGGCCGAAACCAGCGGCTTCGTGTTCAACCACACCATGCT
GCGGGTGAAGGACATCACCGCCTCGCTGGACTTCTACACCCGCGTACTGGGTTACCAGCT
GATCGACAAGCGCGACTTCCCGGACGCCCAGTTCAGCCTGTACTTCCTGGCCTACGTGCC
GGCCGGCGCAGTGGTGCCGGAAGACGACAGCCAGCGCCGCCTGTGGATGGCCGGCCTGCC
GGGCGTGCTGGAACTGACCCACAACCACGGCACCGAGACCCAGCAGGGCGCGGTCTACCA
CGACGGCAACAGCGACCCGCGCGGCTTCGGCCACATCTGCGTGTCGGTGCCGGACATCGA
GGCCGCCTGCCAGCGCTTCGAGGACCTCGGCGTGACCTTCCAGAAACGCCTGACCGACGG
CCGCATGAAGAATCTGGCCTTCATCAAGGACCCGGACGGCTACTGGGTCGAAATCATCGC
CAACTGACAAAAAGGGGACGGAGGGGATTAAGTCGTTTCTGGCACTATTGGCCGGAAGCG
ACTTAATCCCCTCCGTCCCCTTTTTTGCGAGGTTCGTATGGAAACGATGGAACTGCACCG
CGGCCGCCTGATCGACCACATCCAGCTGGTGGTGCGTGACCTGGCGGCCAGCCGCCGCTT
CTACCAGGCGGTGTTCGACACCATCGGCATCCCGATCGCCGGCGAAGGCGATGATTACTT
CTGGGCCGATGAGCTGTTCATTTCCAGCGCCAGCAGCGAGGCCGCCGCCGGCCAGCTGAC
CGGCCGGCACCATCTGGCCTTCCAGGCCCGCGACAGCGCCACCGTCGATGCCTTCCATAC
CGCCGCGATCGCCGCCGGCGGCACCGATAACGGCGCGCCGGGCGAACGCCCCTACCACCC
GGGCTACTACGGCGCCTTCGTGCTCGACCCGGACGGCAACAACATCGAAGTGGTCTATCA
CGGTCCTGCGAACTACAGCGCCGACTCGGTAAAGGTCACGTTCTGATATCACCGAAGCCG
TGAACGAAGAAGCCGGGCAATGCCCGGCTTCCCTGCTTCCAGCGCTGCAGCCCTCAGTGG
GCGGCCATGTAGATGTCCTGAAGCACGGCCTTTTCCAGTTCCAGCTCGCCCAGCAGGTTC
TTCACGATATCGCCCAGGCTGAGGATGCCGACCAGCTGGTTGCCGTCGGTCACCATCAGA
TGACGGCGCCGCGAGTACGTCATCAACGACATGGCCTGCTTCAGCGTCGCGTCCGGCGCA
ATGCCTTCCAGGCCGGTGGACGGCAGGCTGGAGATCACCCGGCGGCCGGCCTGCGGGCCG
TCGTCGGCCAGGGTACGCACGATGTCCTTCTCGGAAATGATGCCGACCGGGGCATCGTCC
TTCATCACCACCAGCGCAGCGATCCTGTTCGCGCTCATCTTGTGGGCGGCGGCACCGATG
GTGTCCTCGGCGTCGATGGTGATGACAGCTTCTTTCTTGGATTGCAGAAGTTCGCGGACG
TTCATTCTTGTTTCCTGGTGCAGGTCACTGAAGTCAAAAAAGTGTGCTCTTCCGATACGC
CCCCTCCCCGGGAACAGACCTTTCAGCGCACGTCTGGCGCACCCGCCCGCCGCGTGGAAT
GGATCGGCAGGCGATGTGCTGCAACGCGAACGAGGTGGGCTCAACCGCTCAACCCGGACC
TCGGTCAAATCGATTCTACGACTGCGACCATCGGTCACTACCGGCATCGATAGGACAGTT
CGTCGTGGGAACCAACCGACGATCCAGAGAATGGCACCGCGGCTGAAACCGCCGCTGAAT
ACAGCCGATGCCGCGCATTAAAGAATGATTGCCTGCTGCCGACGGCGGACAGAACACCCG
GTGGCTGTCCCACTTGGCATGGCCGACCACGCAAACGAAAGGGGCCACGCGGGCCCCTTT
TCGCATGCAGCATTCGACGGATCCGGGAGTGTTACTCCACCGTCACGCTCTTGGCCAGGT
TGCGCGGCTTGTCCACGTCGGTGCCGCGTGCCAGCGCGGTGTGGTAGGCCAGCAGCTGCA
CCGGAATGGTGTGCACGATCGGGCTGAGCACGCCGGCATGGCGCGGCGTGCGGATCACGT
GCACGCCTTCGGACTCATTGAAGTTGCTGTCCTGGTCGGCGAACACGAACAGCTCGCCAC
CACGGGCGCGCACTTCCTGCATGTTCGACTTCACCTTCTCCAGCAGGCTGTCATTGGGGG
CGATCACCACCACCGGCATGTCCTCGTCCACCAGCGCCAGCGGGCCATGCTTCAGCTCGC
CCGCCGGGTAGGCCTCGGCGTGGATGTAGGAAATCTCCTTGAGCTTGAGCGAGCCTTCCA
GCGCGATCGGGTAATGCAGGCCACGGCCCAGGAACAGCGCATTGGACTTGCGCGCGAAGC
GTTCGGCCCACGCCGCGATCTGCGGTTCCAGATTCAGCGCGTGCTGCACGCTGCCCGGCA
GGAAGCGCAGCTGTTCCAGGTAATCCGCTTCCTGCGCCGCGTCGATGCCGCCATGCAGCT
TGCCCAGCACCACGGTCAACTGGAACAGCGCGGCCAGCTGGGTGGTGAAGGCCTTGGTCG
AAGCTACGCCGATCTCCGCGCCCGCGCGGGTGTAGCAGACCAGCTCGCTGGCGCGCGGAA
TCGCGCTTTCCGGCACGTTGCAGATCGACAGCGTGTGCTTGTGGCCAAGCGCCTTGGCGT
ACTTCAGCGCCTCCATCGTATCCAGCGTTTCGCCGGACTGGGAGATGGTGACGATCAGGT
GCTTCGGGTTGGCATACGCGGCCCGGTAGCGGTACTCGCTGGCAATCTCCACGCTGCACG
GCAGGCCGGCGATGGCTTCGATCCAGTAGCGCGCGGTCAGGCCGGCGTAGTAGCTGGTGC
CGCAGGCAATGATCTGCACGCCCTCGATGCCCGACAGCACCGCTTCGGCGTTCTTGCCGA
ACAGCTCGGCCGGGAAACCACCGGCGTCGATCGCCGCCTCGATGGTGTCGCCCAGCGCAC
GCGGCTGCTCGTGGATTTCCTTCTGCATGAAGTGGCGGTACGGGCCAAGCTCCAGCGATG
CCAGCGACACGTCGGACAGGTGCACATCGCGCTCGACCGGCCGGTCATGCTCATCGAAGA
TGCGCACGCCATCGCGACGGATCTCGGCGGTGTCGCCCTCTTCCAGGAAGATCACCTTGC
GGGTGGCCGAGATCACCGCCGAGACGTCGGAGGCGACGAAGTTCTCGCCCTCGCCCAGGC
CCACCAGCAGCGGGCAGCCCATGCGCGCGCAGACGAAGCGCTCCGGCTCGGCGCGGCTGA
CCACGGCCAGCGCGTAGGCGCCGGTCAGCTCCTTCACCGTGTGCTGCAGCGCCACCAGCA
GGTCATCGCCGCCCTTCAGGTGATGATGGATCAGGTGCGCGATGACTTCGGTGTCGGTCT
GCGACTCGAAGGTGTAGCCCAGCGCGCGCAGCTTCTCGCGCTGCTCTTCGTGGTTCTCGA
TGATGCCGTTGTGCACCAGCGCCACGCCGTGGCTGATGTGCGGATGCGCGTTGGCCTCGG
TGACGCCGCCGTGGGTGGCCCAGCGGGTGTGGCCGATACCCAGCACCGCATTGAACCCTT
CGGCCTCGGCCGCCGTGGCCATTTCCGACACGCGACCGGTGCGGCGGACACGACGTACTT
CGGGGCGCTCGGCGTGATCGATCACCGCGATGCCCGAGGAGTCGTAACCACGGTACTCAA
GCCGCTTCAGGCCTTCGATCAGCACCGGCACCACGTCGCGATCGGCGATTGCACCCACGA
TTCCACACATGTCACGCGTTTCCTTGAAGACGATCGGCGCATTCTAGCCCGCGTGTCCGG
CTTCCCCCTCCTGTCCGCTTAATGAAAGTGTCCGGAAAGGTGTCCGCGGACACCCGGACA
CTCCAGCGGCCCGCCCAACCTGTTGAACTGAAAGGAAATAAAGTTGGCACGCTACGTGCT
TGGTACTGGCTACCACCGTCAGGCACGCACCCGATGATCCGCGACACTTCCGCACAGGAC
CAGATCGTTTCCTCCGCCCCCGCCGGCGCCACCCGCGTCAACTGGCAGCGCTACCGCTGG
CCGGCGCTGGGCGCCATCGTGCTGCTGGCCGGCATCGGCTGGGCCGTGCATGCCTGGTCC
AATGCCAGCCGCTCCTTCGACAGCAGCCGGGTGCGCATCGCCGAAGTGAAGCGCGGCGAC
CTGGTCCGCGACATCGCCGCCGACGGCCGGGTGATCGCCGCCAATAGCCCGATCCTGTAC
GCCATCTCGGCCGGCACCGTGGACCTGAAAGTGGTCGCCGGTGACGTGGTGAAGAAGGGC
CAGGAACTGGCGGTCATCGACAGCCCGGAACTGCGCAGCAAGCTGGCCCAGGAACAGGCC
ACCCTGGCCGGCCTGGAAGCCGAGGCCAGCCGTGCCGCGCTGGACGCCACCCTGGCCCGC
GCCAAGTCGCGCAAGGAAACCGACCAGGCCACCATCGAGCGCCAGGCCGCTGACCGCGAC
CTGCAGCGCTTCCAGCGCGGCTACGACGGCGGTGCGGTGCCACAGATCGACCTGGCCAAG
GCCAAGGACTCGCTGAAGAAGGCCGACATCACCCTGGCCAACGCCACCACCGATGCGCGC
CTGCAGAGCCAGGGCGCCGACCTGGATGCCCGCAACAAGCGGCTGCTGGCCGACCGCCAG
AAGGCCGTGGTGGCCGAAGTGCAGCGCCAGGTCGACGCACTGACCCTGCGCGCACCGTTT
GACGGCCAGGTCGGCCAGGTGCAGGCGGTCCAGTCCACCAACCTGGCTGCCAACGCGCCG
GTGCTGGGCGTGGTCGACCTGTCCAAGTTCGAGGTCGAGATCAAGGTGCCGGAGAGCTTC
GCCCGCGACCTGGCGATCGGCATGCCGGCGCAGCTGACCGGCGGCAATGGCAAGCCGTTC
CCGGGCGAGATCAGCGCGGTGTCGCCGGAAGTGGTCAACGGCGAGGTCAACGCCCGCGTG
CGCTTCGCCAGCGCGCAGCCGGAAGGCCTGCGCCAGAGCCAGCGGATGTCGGTGCGCGTG
CTGCTCGATACCCGCAAGGACGTGCTGAAGGTCGAGCGCGGCCCGTTCGTCGAACAGGGC
AATGGCGTGGCCTACGTGATGGATGGCCGCACCGCGGTGCGGCGTCCGGTGGAACTGGGC
GTCAGCAGCCTGGGCGAAGTGGAAATCAAGTCGGGTGTGCAGCCGGGCGACCGCATCGTG
GTCTCCGGCAGCGACCTGTTCAAGGACGCCGAACGCGTCTCCGTCAACTGATACCTGATA
CCTGAATCCTGGAGAGAGGACACCCCATGTACATGCTCGAAATGCGTTCGGTCGCCAAGG
TCTTCCGCACCGAACAGGTGGAAACCCACGCGTTGCGCTCGCTGGAACTGCAGGTCAAGG
AAGGCGAGTTCGTCGCGGTCACCGGCCCGTCCGGCTCCGGCAAGACCACCTTCCTCAACA
TCGCCGGCCTGCTGGAAACCTTCACCAGCGGCACCTACCTGCTTGACGGCCAGGACGTGA
GCACGCTGGGCGATGACGCCCGCAGCCGCCTGCGCAACCAGAAGATCGGCTTCATCTTCC
AGGGCTTCAACCTGATTCCCGACCTGAACCTGTTCGACAACGTCGACGTGCCGCTGCGCT
ACCGGAAGATGAGTGCCAACGAGCGCCGCGAACGCATCGAGAAGGCGCTCACCCAGGTCG
GCCTGGGCTCACGCATGAAGCACTACCCGAACGAACTGTCCGGCGGCCAGCAGCAGCGTG
CGGCGATCGCGCGTGCGCTGGCCGGCAGCCCGCGCCTGCTGCTGGCCGACGAACCGACCG
GCAACCTGGATACGCAGATGGCCCGCGGCGTGATGGAACTGCTGGAGGAGATCAATGCCG
CCGGCACCACCATCGTGATGGTCACCCACGACCCGGAACTGGCCGCGCGCGCGCAGCGCA
ACGTGCACATCGTCGATGGCCAGGTGACCGACCTGGTGCGCGAACCGGTGCTGGCTACCC
CGCCGCGCCACATCGTTGCCGTCAACGAGTGAGGGCACTCCCATGTTCGCCTACTACACC
CGATTGGCGGTACGCAGCTTCCGCCGCAACAAGATCCTGACCGCACTGATGGTGGTCGCC
ATCGCGCTCGGCATCGGTGCCTCGATGACCACGCTGACGGTGTTCCACGTGCTGTCCGGC
GACCCGATTCCCGGCAAGAGCGACCAGCTGTTCTACGTGCAGGTCGATCCGCGCCCGCGC
GGCGGCTATACCCCGGGTGAGGAGCCTGAGGAACAGATGACACGGCGCGACGCCGAGACC
CTGCTGCGCGAGAAGCGCGGCATCCGCCAGGCGATGATGAGCGCGGGCGGCGGCACGGTG
GAACCGGAGCTCAGCACGCTCAAGCCGTTCTCGGTGGATACGCGCTGGACGTCGGCCGAT
TTCTTCCCGATGTTCGACGTGCCGATGCAGTACGGGCGTGCCTGGAACAGCAGCGATGAT
GACAATCGCAGCCGGGTGGTGGTGCTGTCGAAAGCGATCAACGACAAGCTGTTCCAGGGT
GCCGACAGCACCGGTCGCGAGATCCGCCTGAGTGGCCATTCACTGCGGGTGATCGGCGTG
ATGAAGAAGTGGAATCCCGAACCCCACTTCTTCGATCTGACCACCGGCAACTACGGCAAG
GATGAAGACCTGCTGGTGCCGTTTTCCACTGCGATGGACCTGGAGTTCGGCAGCAACGGC
AACATGAACTGCTTCGGCGAGAATCCGGATGGCAGCAGCAACTCGATCAACGCGCCCTGC
AGCTGGATCCAGTACTGGGTGGAGCTGGATCCGGCCAAGGTCGAGGACTACCGCAGCTAC
CTGGCCAACTACTCGGACCAGCAGCGCGCAGCGGGCCGTTTCGAGCGCCCTACCAACGTG
CGCCTGCGCCCGGTGATGGAGTGGTTGACGTTCAAGAATGCCGTGCCCAGCGACGTGCGC
CTGCAGATGTGGCTGGCATTGGGCTTTCTCGGCGTCTGCCTGGTCAACACGGTGGGCCTG
CTGCTGGCGAAGTTCCTGCGCCGCAGCGGCGAGATCGGCGTGCGCCGCGCCCTCGGTGCC
AGCCGTGGGCAGATCTTCCTGCAATGCCTGGTTGAAGCCGGTGCGATCGGCGTTGCCGGC
GGCGTGCTCGGCATCGGCCTGGCCCTGCTCGGCCTGTATGCGGTGCGCCAGCAACCCGTG
GACTACGCGAGCCTGGCCCACCTGGACGGCAGCATGCTGCTGCTGGCCATTGGCCTGACC
CTGTTCGCCAGCCTCGCCGCTGGTTTCCTGCCCGCCTGGCGCGCGATGCAGGTTACCCCG
GCCATCCAGCTCAAGTCGCAGTAAGCACGAGTACGAGGACCTCCCATGGATATCCGCCCC
ATCCTCAGCACCCTGCGCCGGCACAAGACAGCCGCCGCCCTGATCGTGCTGGAAGTCGCC
CTGACCTGCGCCATCGTCTGCAATGCCCTGTTCCTGGTCACCCAGCGCGTTGAACGGATC
AGCCAGACCAGCGGCCTGGCCGAGAACGAGCTGGTGTTCGTCCGGGTCAGCGGCATCGGC
AAGCAGACCAATGGCCAGGCCCGCACCCAGGAGGACCTGTCCGCCCTGCGCGCCGTTCCC
GGGGTCACCGCCGCCGCGAAGGTCAACCAGCTGCCGTTCCGCCCGAACTCCTCCAATACC
AGCGTTTCGCTGAAGCAGGAACAGGAACGTCCGACCGCCTTCGTCACCATGTACATGTTC
GGCGAAGGTGGACTGTCCACGCTTGGACTGCAGCTGACCGCCGGCCGCGACTTCCAGCCC
AGTGAATACAGCAACGTCGAGGATGCACAGAAGAACGCCTCCACCAATACCGCCTCCTCG
GTGATCATCAGCCGCACGCTCGCCGACAGGCTGTACCCCGGCGAGAACGCACTGGGCAAG
ACGTTCTACATGGGCAAGCAGCCACTGCACGTGGTGGGTATTGTCGCGTCATTGGCCACG
CCCACCGATTACAACAACAACACCACGCTGTCGATGGTGCTGCCTGTGCGGACCGATTTC
ACCCAGGGCCCGTACGTCCTGCGCACCGCTCCGGAACGGCGCGAGGAAGTACTCAAGGGC
GCGATCGCCGCGCTTGAACGCAACGACCCCAACCGGCTGGTGCGCGAGAAGCTGACCTAT
GAGGCGCAGCGCAATGACTACTTCAAGAACGACAGGGCCATGGTCGGGCTGCTGATCACG
GTGTGCATCTCGCTGCTGGTGGTCACCGCACTGGGCATCATCGGCCTGGCCAGCTTCTGG
GTGCAGCAGCGCAGCAAGCAGATTGGTATCCGTCGCGCGCTCGGCGCGACGCGTGGGCAG
ATCCTGCGCTACTTCCAGACCGAGAACTTCCTGCTGGCCACGCTGGGCATCGTGCTGGGC
ATGCTGGCCGCCTATGCGATCAACCTGGCACTGATGAACATGTACGAGCTGCCGCGCATG
CCGCTGCACTACCTGCCGCTGGGCGCACTGCTGCTGTGGGTGCTTGGCCAGATCGCGGTG
TTCGGGCCGGCCCGGCGCGCGGCAGCGGTACCGCCTGCGGTTGCCACGCGGGGCGCATGA
GATGCGTATCCGCTGGATGCTGATGATGATGCTCCTGCCACTGCCGGCACTGGCCGGCGG
TGGCAGCTCGCAGACACTGGAGTGGCGCCAGGACGATGCGCGCCTGGCATTGCGTTCGAG
CGAAGGCCAGGTGCGCGTGGAAGCCGCCGGCCCGGAAGCCCGCTTCGGCGTGCGCAGCGG
CGATCGCATCCTGCGGGTGGATGACACCACCGTACGCAGGATCGAGCATCTTGCCGAGGC
CCTGCGGCGTTCAAGCGCCGCCAGGGCCTATCTCCTGCTGCAGCGCGACAGGCAGGAACT
GACGGTCGCGGTGGACGCCGCTGCCTGGCGCAGGGCGCTGGTCGCTCCGCCTCCGCCAGC
ACCGCCACCGCCGCCGCCCCGACGCTGAGCCCGCCGCCCCGACGGCTACGGGTTTGGCTA
TGCTTGATGGGTGGCGCCGGGCTCTCCCGGCGTATGGACACGAACACGGCTCCATCGGCG
CCGCCCATCCCTTTCTGCAGAACCGCTTGATGCCTTCGATCCTGATCATCGACGACAACG
CCAGTGTGGGCACTGCACTGGACGTGCTGTTCTCCCTGCACGACATCGACACCCTGCAGG
CGCAGAGCCCGGCCGAGGGGCTGGCCCTGCTCGAGTCGCAGCCGGTCGACCTGGTGATCC
AGGACATGAACTTCAGCGAGGACACCACCTCCGGCGAGGAGGGCGAAGCGCTGTTCGCAC
AGATCCGCGCACGCCATCCGGACCTGCCGGTGATCCTGCTGACGGCCTGGACCCACCTGA
GCAGCGCGGTGGACCTGGTCAAGGCCGGCGCCGCCGACTACCTGGCCAAGCCCTGGGACG
ACCGCAAGCTGCTGACCACGGTCAACAACCTGCTGGAGCTGTCCGAGGCGCGGCGCGAAC
TGGACCGCCGCCGCAGCCGCGAGCTGCGCCAGCGCAATGCGCTGGAAGAAAAGTACGACC
TGTGCGGTGCGGTCTTCGCCGATCCGGCCAGCGAGCGCGTCATCGCCCTGGCCTGCCAGG
TCGCGCGCTCCGAGCTGCCGGTGCTGATCACCGGTCCCAATGGTGCCGGCAAGGAGAAGA
TCGCGCAGATCATCCAGGCCAATTCACTGGTGGCCAAGGGCCCGTTCATCACGGTCAACT
GCGGCGCGTTGCCGTCGGAGCTGATCGAGGCCGAACTGTTCGGCGCCGAGGCCGGCGCCT
ACACCGGCGCCAACAAGGCACGCGAGGGCAAGTTCGAAGCCGCCGACGGAGGCACGCTGT
TCCTGGATGAGATCGGCAACCTGTCGCTGGGCGGGCAGATGAAGCTGTTGCGTGTGCTGG
AAACCGGCCGCTTCGAGCGCCTGGGTTCCAATCGCGAACGCCAGGTCAAAGTCCGCGTGG
TCAGCGCGACCAATGCCGACCTGCCGGCGATGATCCGCGACGGCACGTTCCGCGAAGATC
TCTATTACCGCCTCAATACAGTGGAACTGGTACTACCGCCGTTGGCCGAGCGCGCGGGCG
ACATCGTGCCACTGGCCGAGCGTTTCCTGACGGCCGGCAAGCCGCTGTCCAGTGCCGCCA
GTGCCGCCCTGCAACGGCACCCGTGGCCGGGCAACGTGCGCGAACTGCGCAACGTGATCC
AGCGTGCCGAACTGCTGGCGACCGGCAACCGCATCGAGGTGGCCGACCTGAACCTGCCGC
GCACCGCACCGGCGCCACGCCCCGCACCGAGCGCTGGCAACGATCCCGACCGCGAGCGCA
TCGAGGACGTGCTGGCACGCAACCACGGCGTCATCGCCCAGGCGGCTGCCGAACTCGGCC
TGAGCCGCCAGGCCCTGTACCGGCGCATGGACCGCCACGGCATCCCACGCGAATGAAACG
GCGCTCGTTCACCTTCCGCCTGTTCCTGCGCCTGCTGCCGGTGCTGGCGCTGGCCGCTGC
GCTGCCGTGGCTGCTGGCGTACTGGATGAACCATGGCTGGGTGGTGACCACGGCGTCGGC
CGTGATCCTGCTGGCGTTGATGTGGTGGACCCTGCGCCGCGCCACCGCACCGGTGCGCTC
GCTGATGCGCGCACTGTCCGGCACCACCAGCAGCTACCGCGACGGCGAGTACAACTTCGG
CGTGTACTGGCCGGGCAACGACGAACTGGGCGACCTGGTGCAGGCGCACCGCGAGCTGGG
CGATGTGCTGCGCGAACAGCGGCAGGGCCTGGTGCAGCGCGAACTGCTGCTGGACACCAT
GGTGCAGAACACGCCGGTGGCCATGCTGCTGATTGCCTCCGGCGGCGATGGCATCGCCCG
CGTGGTGTTCTCCAACCTGGCTGCGCGCAAGCTGCTGCATGGCGGCTGGAAGCTGGAAGG
CCAGCGTCTGGAAGAGGTGCTGGAACAGGTGCCGGTGGAGCTGCGCGATGCCATCGCCCG
TGGCGGCGACAGCCTGTTCGCGGTGCATGCCGAGGGCGAGGACGGCGACGAGGATGACGA
ACAGGTCTACCACCTGTCGCGCCGCGCCTTCCAGCTCAACGGCCGTCCGCACGACCTGCT
GCTGGTACGCCTGCTCACCGCCGAACTGCGCCGCCAGGAAGTGCAGACGTGGAAGAAGGT
GATCCGGGTGATCAGCCACGAGCTCAACAACTCACTGGCACCGATCGCCTCGCTGGCCCA
CTCCGGTGGCGTGCTGGTGCAGCGCGAACGCTTCGACCGGTTGCCGGAGATCTTCACCAC
CATCGAGGACCGCGCACGCCACCTGGAAGGCTTCATCCGTGGCTATGCACGCTTCGCAAA
GCTGCCGCAGCCGCAACTGCAGACCGTGCACTGGGCGCCGTTCCTGTCCAGCCTGCGCCA
GCAGATCCCGTTCACCATGGAACGCGAGCCGGACGAGGACCTGAGCAGCCGCATCGACAT
CGCGCAGTTCGGGCAGGCATTGCTGAATCTTCTGAAGAACGCGCATGAAGCCTGCGCCGA
GGCTGATCCGCCCAACGATGACGTACAGGTGCAACTCACGCGGCTGCCGCAATGGCTGCG
CCTGGACGTACTGGATCGCGGCAAGGGCATGAACGAGCAGGTGCTGCAGAACGCCTTGAT
GCCGTTCTATTCGACCAAGCGCAACGGCACCGGCCTGGGGTTGGCACTGACGCGCGAGAT
CGTGGAAGCGCACGGTGGCCGCGTGTCGCTACAGAACCGCGGCGATGGCGGGTTGTGCGT
GTCGATCCTGTTGCCGGTGGGTTGAGCGGGCCGATCGGGTAGATCCACGCCATGCGCGGA
TGTGCCGACCAGGGCCGGCACCTACCAGGCCCGCCGCATCGCCACCCGCAGGTGCATCGG
AAACCCGAGCGCAGCCTCTTCGGCCATGACGGCGCGCAGGCCGTCGTTCCACTCAGCCTC
AGGCACTACGTCGAACCCTTCGCTGGCATAGAAGGCTGCATTCCATGGCACATCGCTCAA
GGTGGTCAGCACCGCTGCAGCAAAGCCGGTGGCCCTGGCCTGCGCCAAGGCGTGCCGCAG
CAATGCACGGCCATGGCCACGACGCGCGTGCGCGGGGTCCACATCCATCTGCAGGACATG
GAACTCGCCACACAGCTCGCCGCCCAGCAGGTAGCCGGCAATGTCGCCGCCGGGGCCATC
CACAACCCACAGCTGGCCCCGCTGAAGGCCGTCCTGCAGCGTCGGCAGATCCAGGCCGTG
GCCGGCAAATACCGGATGGGCTTCGTGATCCTTCAGCAGTTCGCCGGCACGCTGTTCAAT
TGCCGGCAGCACGCCGAGCTCGTCGGCATGCGGAATACGTGGCTCAGGACTTCTTGACCG
GGCGCTTCCAGCCATCGATGGTTTCCTGTCGTGCGCGGGCCAGTGTCAGCTTGCCGTCCG
GGGCGGTGCGGGTGATGACCGAACCGGCAGCGATGGTCGCGCCCTCGCCGATCGTCAGCG
GCGCCACCAGCGAACTGTTGGAACCGATGAACGCGTTGTCGCCGATGGTGGTGGTCGACT
TGTTCACGCCGTCGTAGTTGCAGGTGATGGTGCCGGCACCGATGTTCACCTTGCTGCCGA
TCACCGCATCACCCAGATAGGTGAGGTGGTTGGCCTTGCTGCCGACGCCGAGGGTGACCT
TCTTGGTTTCGACGAAGTTGCCGACGTGCACGCCATCGGCCAGCACGGTACCTGGGCGGA
GGCGCGCGAACGGACCGACCAGCGCCGCGCCTTCGGTGACCACACCCTCCAGATCACAGT
GCGCGCGTACTTCGGTACCGGGGCCGAGAGTAACGTCCTTCAGGCGGTTGAACGGACCGA
TGGTAACGCCGTCGCCGAGCACGATGTTGCCTTCGAGAACGACATCGACATCGATCAGCA
CGTCACTGCCCACGGTGACGGTGCCACGGATGTCGAGTCGTGCCGGGTCGCGCACGCGTG
CACCCTGTGCGCACAGCGCACGCACGGCGCGATGCTGCCAGGCACGCTCCAGCTGCGACA
GCTGCCAGGGATCGTTTGCCCCCTCGGCTTCCTGCGCGTCGGCCACCAGCGCCATTTCGG
CCGGGGTGTACTCATGCGCGGCAAATGCGAACACGTCGGTCAGGTAGTACTCGCCCTGCG
CATTGCGGTTGGACAGCTGCGACAGCCAGCGGCGCAGCGCGGTCGACTCCGCGGCGATGA
TGCCGGTGTTGATCGTGCGCACGCGCAGCTGGTCGTCGGTCGCGTCCTTCTGCTCGACGA
TCGCTCCCACCTTCCCTTCGGCATCGCGCAGCACGCGGCCGTAACCGGTCGGGTCATCAA
CCTCGGCGACCAGCACCGCCAACCGCCCCGGCTGCGCCAGCAGATCGCGCAGGGTCTGCG
CGCGGATCAGCGGTACATCGCCGTACAGCACCAGCACCTGCACGGCATCCGGCACCTGCG
GCATCGCCTGCGCCACCGCGTGGCCCGTACCCAGCTGCTGCGCCTGTTCAGCCCACTGCA
GGTCGGGCTGGTCGGCGAACTGTTGCCGCACCGCCTCACCGCCATGGCCGTAGACCACAT
GGATGGCCGCCGGTTGCAGTTCGCGGGCCGCATCGATCACGTGCGCCAGCATCGGTTGGC
CGGCGATCGGCTGCAGCACCTTCGGCAGCACCGACCTCATGCGCTTGCCGGCGCCGGCGG
CGAGGATGATGACGTGCAGGGCTTGGGTCATGGGAACGGCAGTCCGTGGTTCGTTGCCGA
CGATTCTAGAGCGTACGCCGTTAACATGGGCATCCCTCCTCCTTCACCATGCCGATGAGC
CTTGTCCGCCAGGGAAGCGCCTACCTCGTGATCGGGCTCGTGCAGCTGCTGGTCGATTGG
CTGGTGTTCGTGGTCGCCACCGCGCTTGGCATGCCGGTCGCACCGGCCAACGTCGCCGGG
CGCCTGGCCGGCATGCTGCTGGGCTTCTGGCTCAACGGCCGCTACACCTTTGCCGAGGCC
GGCACCCACAAGCTGGGCTGGAAGCGCTTTGCACGCTTCTTCGGGCTGTGGCTGCTGCTG
ACTGCGGCAAGCACGTTGCTGGTGAGCCTGGTCGACCACGCGCTGGGCCTGCAGTACACC
TGGCTGGCCAAGCCACTGGTGGAAGGCGGGCTGGCGTGCGTGTCGTTCCTGTTGATGCGC
CATGTGGTGTACCGCTGATCGCGGTCAGCGGTCAGCGATCACCGTCACGGCGCAGGCGCG
CTCCCAGTCCCTCACGCCACAGCTGCAGCGCGCTGTAGCGCAACCGCACCTGATGCTGCC
CGGCCGGCACGCACAACGCATGGAAGAGGCCATTGCCGCGCAGCAGCGGCAGTACCTGGC
CATCCTCGAGCTGCGCCTGCCAGCCACGACCGGTGGTTTCGTTGATCACCACCCATGCTG
CATGGTCGGCCACCACCGTCAGCTCGATGCGTCCCGGCTGGTAGCGCAGCACCTGTACCG
TGGCCTCGCCGGCATCCTGTTCGGCACAGTGGCTGCTGGCGGCTGCCGGCAGCCATAGCT
GCCGGTTGAAATCGGTCTGGTTGAACAGCGGCGCAGGCGGTAGACGCTCCTCATGGCGGC
GCACCTGCCGCGGATTCAGCACCCGTGGCAGCACGCTGTCACGCCGCGCAAGTTCCACCT
GGTCGCCCTGCGCGCTGGAGCCCGGGAACGGCTCCTGGGCCAGCAGCCAACGCACGCCCA
GCAGGTCGTACAGGGGAGCAGCGGTGTCTGGCATCCAGGCAGTGGGGACCTTCTGCTGGA
AGGTATCCACCGGCTCGCCCGGCATCCCGGTCATCTGCAGATAGTCGCTTGCCAGCAGCG
GGTTGTAGCCGTTTGCCAGCGCAATGGCATGCACCGCCGCGCCGTTGGTGAGTCCGCCGA
TGCCGAAGACCACCGCGCGCTCGGGTATGCCGATATGCCGCTCTGCCGCCAGCAGCGCAT
AGGCGCGCTGCGCAGGACCCGCACGATCGGCGGTGAGCACCGACTTTGTGCCGCTGCCCG
CGTTGAACCTGGTGCCGACGTTGAACAGCAGCAGGTCCAACAGCACCAGCGCCAGCACCC
AGCGCGCAGGTGACTGGTGGCGGCGCAGCACCCACACCGCGGCTACGCCCAGCGCGGCGC
TGACCGCAAGCCAGGCGAAAGCGAGCGGATGACCATGATCGATCGCCAGCCACGCAGCGC
ACGCGCCCAGCACTGCGACGACCGCCACGGACACCCGATGCAATCGCAATGGCTGCCGCT
GCAGGGCAACCTGCAGGGCACTGGCACCCAGCCACGCCGCCGCAGGCACGGTAAGGAACA
GCGCATCGGACGGGCGCCGGAACAGGTCCAGCCCCGGAAGCCAGCCGAACAACCAGGGGA
ACAGCGGCGTGGCGCCACCCACCGCGACCATGATCGCCAGCGTCAGCGCACACAGCGCGA
CGCGCGTCGCCGCCGGCTTGCGCCGCAGCACCTCACCGCCCCAGAGCAGCCACAGCGCCA
GCGGCACTGCCCCCACATAGAGGTAATCGGCGCTGATATCACCGAAGGCCCAGCTGTCGC
CGCGCCCCTGCGAGAACACGTTGCCCGACAGCAGTGTCACCAGTGTCTGCCAGTGGATGG
CACCCGGCAGCGCGGCTTCCAGCGTCAGGCCATTGCGATTGGTCTGGTCCAGCCAGGCCA
GCGTGGACAGCCACTGCGGCGCACTGACACCACCGGCGAGAATGGCCACCACGCCCAGCT
GCCACAGCAGGCGCATGCGCTGCCCCTGTGCCAGCACGACAGCAGCCACGGCGTAGATCA
CGCACGCGAGGATGATGAAATAGGTGACCTGGGTCAGTTGAAGCGCACACATCCCGCCGG
CCACACCGGCCAGCAGGATGTCGCGCATCCGTCCCCGCCGGCGGACCTGCTCCAGGCCCA
GCCACAGCCAGGGCAGCAGGCAGTAGCTGATGATCATCGGCGTGTGCTGCAGGCGCGACG
CGGCCACGCCACCAAACATCAGCGTGAGTGCGAACAGCAGCTGCGCCGGCGGCGGCATGC
CCTGCACGCGGCTCAACCGCAGTGCACCCAGGCCGCCTGCCAGCACATGCAGCAGCACCA
CCACCGTGAACAGGTGCAGGGAGCCCGGCGCCAGCAGCATCGGCAGCAGCATCGTCGGCT
GCAGCGTCATCATCTGCGGATCGGCCACCTGCGGGTAGCCACCGTAGAGATACGGATTCC
ACCAGGGGGCCTGCAGGTGACGCAACTGCTCGGCACTGAAACTGACCGCCGGGAAGAACT
GCTGCACGGCATCAAAGGGAATGGTCTTGATGCCACTGAGCCATGGCAGGCACAGAACGA
TCCACGCAATCAGGAACACGCCTGCCGGTGTGCGCCACGGCCGCTGCCAGCTGCCGCCTT
CAATCGCTGTCGAGTGGTGCTGCATTCCCTGCTCCTGTGGCGAACAAACAAAAACGCCGG
CAGCTAGCCGGCGCTTGTGCTTGATGACGCGCGAACCTCAGTGCTTGAGATTCTTGCGCA
GGCGCTCCAGCGCCTGCAGCTGGACGACGGCTTCGGCCAGCTTCTGCTGGGCCTCAGCCA
CTTCCATCGCTTCGACGCGGTTGGCCAGGATGCGCTCGGCTTCTTCCTTGGCCTTGCGGA
CCGAGGCTTCGTCGATGTCCTGCGCGCGGATCGCGGTGTCGGCCAGCACGGTCACCACCT
GCGGCTGCACTTCCAGGATGCCGCCGGAAATGGCGAAATCCAGCTGCTCGCCGTTCGGCG
TGGTCACCACCACCTTGCCCGGCTTCAGGCGGGTGATCAGCGGCGCGTGCTTGGGCGCGA
TGCCCAGTTCGCCCAGCTCACCGGTGGCCACGACCAGGGTCGCTTCGCCACGGAAGATTT
CCTGCTCGGCGCTGACGATGTCGCAACGGATCGTGCTCATGCAAATCTCTTCGCTGTTCG
CGGCGGCGCAATGCCGCCGTGGGGGTCCACCGGCGCGGGCGGTTGCCCGGCGCCGGCGTC
AGGTCGGGCAGGATCGCTCCCGCCCGTCCCGGATCAGGCCTTCTCGGCCATCTTCTTGGC
CTTCTCGACCGCTTCTTCGATGCCGCCGACCATGTAGAACGCCTGCTCCGGCAGGTGGTC
GTACTCGCCATCGACGATGGCCTTGAAGCCACGGATGGTGTCCTTCAGCGGCACGTACTT
GCCCGGCGAACCGGTGAACACTTCGGCCACGTGGAACGGCTGGCTGAAGAAGCGCTCGAT
CTTGCGGGCGCGCGACACGGCCTGCTTGTCTTCTTCGGACAGTTCGTCCATGCCCAGGAT
GGCGATGATGTCCTTCAGTTCCTTGTACTTCTGCAGGGTCTGCTGGACGCGCTGGGCGGT
GTCGTAGTGCTCGTGGCCGATGACCAGCGGATCCATCTGGCGGCTGGTGGAGTCCAGCGG
GTCGACGGCCGGGTAGATACCCAGCGAGGCGATCGAACGCGACAGGGTCACGGTCGAGTC
CAGGTGGGCGAAGGTGGTCGCCGGCGACGGGTCGGTCAGGTCGTCCGCGGGAACGTAGAC
GGCCTGGATCGAGGTGATCGAACCGTTCTTGGTCGAGGTGATGCGCTCCTGCAGGACGCC
CATTTCCTCGGCCAGGGTCGGCTGGTAACCCACGGCGGACGGCATGCGGCCCAGCAGTGC
CGACACTTCGGTACCGGCCAGGGTGTAACGGTAGATGTTGTCGACGAACAGCAGGACGTC
CTTACCCTTGCCGTTTTCGTCCTTCTCGTCGCGGAAGTACTCGGCCATGGTCAGGCCGGT
CAAGGCGACGCGCAGACGGTTGCCCGGCGGCTCGTTCATCTGGCCGTACACCATCGCCAC
CTTGTCCAGGACGTTGGAGTCCTTCATTTCGTGGTAGAAGTCGTTGCCCTCACGGGTACG
CTCACCCACGCCGGCGAACACGGACAGACCGCTGTGCGCCTTGGCGATGTTGTTGATCAG
TTCCATCATGTTGACGGTCTTGCCGACGCCGGCGCCGCCGAACAGGCCGACCTTGCCGCC
CTTGGCGAACGGGCACATCAGGTCGATGACCTTGATGCCGGTTTCCAGCAGCTCGGTGGC
CGGGGACTGGTCTTCATACGACGGCGCAGCGCGGTGGATTTCCCAGTTGTCGCTGGCAGC
GACCGGGCCGGCTTCGTCGATCGGACGGCCAAGCACGTCCATGATGCGGCCCAGGGTGCC
GGCGCCGACCGGCACCGAGATGCCACGGCCGGTGTTGACGGCAACCAGGTTGCGCTTCAG
GCCGTCGGTGGAACCGAGGGCGATGGTACGCACCACGCCGTCGCCCAGCTGCTGCTGGAC
TTCGAGGGTGATCTCGGTGTTTTCCACCTTCAGTGCGTCGTACACCTTCGGCACCGATTC
ACGCGGGAATTCGACGTCGACGACCGCGCCGATGATCTGAACGATCTTGCCCTGACTCAT
TGCTGCATCCTCTAATGTGTGCTTTGAACGAACGCGGTCAGACTGCTGCCGCGCCGCCGA
CGATTTCGGAGATTTCCTGGGTGATCGCTGCCTGGCGCGCCTTGTTGTAGACGAGCTGCA
GAGTGCCGATCAGCTTGTTGGCGTTGTCGCTCGCTGCCTTCATCGCAACCATGCGTGCCG
CATGCTCGGAGGCGACGTTTTCCAGCAGTGCCTGGTACACCAGCGACTCGATGTAACGCG
TCATCACGTGCTCGAGCACGGTCGCGGCATCGGGTTCGTACAGGTAGTCCCAGTCGTGGT
GAGCGACCTGCTTCTCAGCCGGCGGCAGCGGCAGCAGCTGATCGAAGCTGGCCTTCTGCA
CCATGGTGTTCACGAAGCGGTTGTAGACCAGGTACACGCGGTCGATCCTGCCTTCGGTGA
AGGCGTCGAGCATGACCTTGATCACACCGATCAGCGATTCCAGCTTCGGCACGTCGCCGA
TGTGGGTCACGCTGCCGACCATGTTGACCTTCACGCGGCGGAAGAAGGTCGAAGCCTTCT
GGCCGATGGTCACCAGGTCCACTTCGGCACCCTTGTCCTGCCATGCCTTGGCTTCGCCCA
GCATCTTGCGGAACAGGTTGTTGTTCAGGCCGCCGGCCAGACCGCGATCGGAGGAGATCA
CGATGAAACCGACCCGCTTGACCTGCTCGCGCTCGACCAGGAACGGATGCTGGTAGTCGG
TGCTGGCCTGGGCCAGATGACCGATCACCTGCTTCATCGCCTGCGCGTACGGACGCGAGG
TCTTCATCCGATCCTGCGCCTTGCGGATCTTGGAGGCCGAGACCATTTCCAGGGCGCGCG
TCACCTTGCGGGTGTTCTGCACGCTCTTGATCTTGGTTTTGATTTCGCGTCCGCTTGCCA
TCTCTTGTTTCCCGTGGCGCGGGGCTGATGCCCCGCGTTGTTCAACCGTTTGTCATCTGG
TCCAGCGGAGCCAGCGGCTCCGCTCTACAGGACCGCGATTACCAGCTGCCGGTGGTCTTG
AACTCGGCGATGCCCTTCTTGAAGGCACCTTCGATGTCGTTGTCCCAACCGCCGGTGGCG
TTGACCTTGCTGATCAGCTCGCCCTGGGTGTTGGCGAAGTGGGCGTGCAGGCCTTCTTCG
AACGCCAGCAGCTTGTTGACCGGCACGTCGTCGAGGTAACCCTCGTTGACGGCGTAGATC
GACAGCGCCTGGTTGGCGATCGACATCGGCGCGTACTGCTTCTGCTTCATCAGCTCGGTG
ACGCGCTGGCCACGCTCCAGCTGCTTGCGGGTCGCTTCGTCCAGGTCCGAGGCGAACTGC
GCGAACGCAGCCAGCTCACGGTACTGGGCCAGCGAGATGCGGATGCCGCCCGACAGCTTC
TTGATGATCTTGGTCTGGGCCGAGCCACCGACGCGCGACACCGAGATACCGGCGTTCACG
GCCGGGCGGATGCCGGCGTTGAACAGGTCGGTTTCCAGGAAGATCTGGCCGTCGGTGATC
GAGATCACGTTGGTCGGAACGAAGGCGGACACGTCGCCGGCCTGGGTCTCGATGATCGGC
AGCGCGGTCAGCGAACCGGTCTTGCCGGTGACCTTGCCTTCGGTGAACTTCTCGACGTAT
TCCTCGGACACGCGGGCAGCGCGCTCGAGCAGACGGGAGTGCAGGTAGAACACGTCACCC
GGGTAGGCTTCACGGCCCGGCGGACGCTTCAGCAGCAGCGAGATCTGGCGGTAGGCAACG
GCCTGCTTGGACAGATCGTCGTACACGATCAGCGCGTCTTCGCCGCGGTCCATGAAGTAC
TCACCCATGGTGCAGCCCGAGTAGGCGCTGATGTACTGCATGGCAGCCGATTCGGAAGCG
GTCGCGGCCACCACGATGGTGTGGGCCAGCGCGCCGTTCTCTTCCAGCTTGCGCACGATG
TTGGCGATGGTCGACGCCTTCTGGCCGATCGCAACGTACACGCACTTGATGCCGGTGCCC
TTCTGGTTGATCACCGCATCGATCGCCATGGCGGTCTTGCCGGTCTGGCGGTCACCGATG
ATCAGCTCGCGCTGGCCACGGCCGATCGGGATCATCGAGTCGACCGACTTGTAACCGGTC
TGCACCGGCTGGTCGACCGACTTGCGCCAGATCACGCCCGGCGCAACGCGTTCCACCGGA
GCGGTCAGGTCGGTGCCCAGCGGGCCCTTGCCGTCGATCGGCTCGCCCAGCGCGTTCACG
ACGCGGCCCAGCAGTTCCGGGCCGACCGGCACTTCCAGGATGCGGCCGGTGGTCTTGGCG
ACGTCGCCTTCGCGCAGGTGCTCGTAGTCACCCAGGACCACGGCGCCGACCGAGTCGCGC
TCCAGGTTCAGGGCCAGGGCGAAGGTGTTGTTCGGCAGTTCGATCATTTCGCCCTGCATC
ACGTCGGCCAGACCGAAGATGCGCACGATGCCGTCGGACACGCTGGTCACGGTGCCTTCG
TTGCGCGATTCCGCGGCCAGCTTGACCTTCTCGATGCGGTTCTTGATCAGTTCGCTGATT
TCGGAGGGGTTGAGCGTGGTTGCCATCGTCAAGTCCTAGTGCCGGCAGCGGGGCCGGACG
TTAAATGAATTCAGTTAGCGAGCGCGGTCTGCAGACGGGCCAGCTTGCCCTTCAGCGAAC
CATCGATGACCACGTCGCCGGCGTCGATCACGGCGCCGCCGATCAGCGAAGCATCGACCG
CGGTGGTCACGTCGACCTCGCGGTTGAAGCGCTTGCGCAGCGCAGCCTTGATCGCGTCCA
GCTCGCCGGCCGACAGCTCGGAAGCCGAGGTCACCGTGGCCTTGACCACGTGCTCGGCTT
CGGCGCGCAGGGCGTCGAACATGCCGGAGATTTCCGGCAGCAGCGGCAGACGATGCGATT
CGGCCAGGATGGCCAGGAAGCGCGAGTAGGTCTCGCCGTGCGACACCGGCGCCAGCAGGG
CGACGGCGTCGTCACGACCCAGCTCCGGGTTGGCGAGCAGGGCCGCCACGCGCGGGTCGG
CGGCGACGTGGGCGGAGAACGCCAGGGCGTCCGACCACGGCGCGAACGCACCTTCGTCGC
GCGCGGTCGCGAACGCGGCGCGGGCGTACGGGCGGGCAAGCGTGAGGGCCTGGCTCATCC
TTAGATCTCCGAGGCCAGCTCGTCGAGCAGCGCCTTGTGGGCGTTGGCGTCGATTTCGCG
CTTGAGCAGCTTTTCGGCACCGGTCACGGCCAGCGCGGACACCTGCTTGCGCAGATCTTC
ACGGGCACGGTTGGCGGCGGCGTCGATTTCAGCCTGGGCCAGTTCCTTCTGACGGGTGGC
TTCGGTGATCGCTTCGTTACGGGCTGCATCAACGATCTGGTTGGCACGCGCGTGGGCCTG
ATCGATGATCTCGTTGGCCTTGGTGCGGGCTTCCTTCAGCGCTTCGTTGACCTTCTCCTG
CGCCTGGGCCAGATCTTTCTGGCTGCGGTCGGCAGCAGCGAGGCCTTCAGCAATCTTCTG
CTGGCGCTCTTCGATCGCGTTCATCAGCGGCGGCCAGATCTTGGTCGCGATGATCCAGAT
CAGACCAGCGAAGGCCAGCGCCTGCGCAAGAAGGGTGAAATTGATATTCATGGTTAGCTC
GATCGCTGGTTTCGGGGTGGACGTGCCGCCGAAGCGGCACATCCGGCCTTCATCCGAAAC
CGGGTGCATCAGCACCCGGTCGTCTCAAACCGCTGTATCAGCCGGCCAGAGCCTTGGTGA
CGGCGCCAGCAAAGGCAGCCGACAGCGGGTTGGCGAAGGCCAGCAGCAGGCCAACGGCAA
CCGAGATGATGAACGCGGCGTCGATCAGGCCGGCGGTGATGAACATGCGGACCTGCAGGA
CCGGGATCAGTTCCGGCTGGCGCGCGGCCGACTCCAGGAACTTACCAGCCATGATGGCCA
GACCCAGACCGGCGCCCAGCGCGGCCAGGCCGATCATGATGCCGACGGCAAGGGCGGTGG
AGCTCTGAATCTGCGCGAAGTTGGTCAGGACGGCGAAGTACATGGTTATCTCCAGGAACT
TAAGTTGCTAAGGGTGATGAAACGGATGAAGGTTGAAACGCGTTGAAGCTTGAAACTCAG
TGAGCGTCTTCCGACAGGCTCAGGTACACGATCGACAGCATCATGAAGATGAAGGCCTGC
AGCGGGATCACCAGCAGGTGGAACAGCATCCAGCCGAGGCCGAACACACCACCCGCGATG
GCACCGAAGAAACCGGCACCACCCAGCACCCAGATCAGCAGGAACACGATTTCGCCGCCG
AACATGTTGCCGAACAGTCGCATCGCCAGCGAGATCGGCTTGCTCAGCCACTCGACGATG
TTGAGGATCAGGTTGAACGGCATCATCCACTTGCCGAACGGCGCCGTCAGGAATTCCTTG
ACGAAGCCGACCAGGCCCTTGGACTTGAGCGCGAAGAACAGCATCAGGAAGAACACGCTG
ATGGCCATGCCGAGGGTGGCATTGACGTCAGCGGTCGGCACCGGCTTCCAGTAGTGCACG
CCCACCCATTCCAGCGGCTTGGCGATGAAATCGGCCGGGATCATCTTCAGCAGATTCATC
AACAGGATCCAGAAGAAGATCGTGATGGCGATCGGCGTGACCAGCTTGCTCTTGCCGTGG
TAGGTGTCCTTGGCCTGGCGGTCGACGAACTCCAGGCAGATCTCGACGAAGGCCTGCCAC
TTGCCCGGCACGCCGGCGGTGGCCTTGCGGGTCCCCAGCCAGAACGCGACAACGATCACC
AGGCCCATCAGGACGGCGGTGAGGAAGGTATCGACGTGGATATGCCAGAACATACCCTCA
CCCTTGCCGACCGGTGCGGTCAGGTTGTGCAGGTGATGCTGGATGTAGCTGGTAGGGGTT
AGAGCCTCGCCCGCCATGTGTCCGGAACCTTCAGTTAATTGAATTCTGTCAACGCCTGGC
CATGGCCAGGACCTGGAACATCAAGCCGACGGCGATACCGGCCAACAGCGCCAATGCAGG
CAGCTTGAAGACCAGGAACCCCACCAGCAGGACGCCGAAAACCACGACCCACTTGGCCAC
GATCGCAATGATCAGGCGAGCCATCGCCGATCCTGCGGCCACCGCACCACCGCCCAGAGC
CATCCGTGCCGCAACCCAGCCGCCGGCCGAAATGGCCACACCGGACGCCAGCGCGCCGAG
GGCATACTTCGGACCTACCAGCAGGAAGGCCAGGGCCAGGACAGCCACCGCGGCCAGCGG
GTAGACCGCGGCGCGCAGCATCAGTCGCCGACCCGCATCAACGGAGTTCAGCACAGGACG
TCCCGCGTGGTTGCAAGTGGAGGGCTGAGGCGGCTACAGCAGGGGGGCCTCATCGAGCCG
CCAAATTATAGCAATGGGACAATTTGCGAGACAACCGCTGCCTGTTCATCCCTGGAAGCC
GCAAGTTGCGGTAACGGTTACATTTTTGCGTGCCACCCGGGGGACAATGACGTCCGCGTG
ATGCTGCACCGCAGTATTGAACTTTGGTCGCAGGCGCGGAACTTTCGCTGGATGCGCCGG
TCCGATCTTTCGACCTGCCTGCAGCAACCTCGTCGACGCTCCGCCCCGCAGGTCCCACGA
TGGCCCCGAAGCCCGTCTCCGGGGCCATCTTTTTGCGTCGTCGCGACAGGGCTGAACCGT
GCACACTCCGTGGACCATACGTTCACGGATGGTGGACGGCGGCGTCCGGCACAGTGGTCT
TCATTCTGATGAACCACTGCAAGGACTCTTCGATGCGCCCCGTACCCACCCTGCTCGCCC
TTTCCCTGCTCGCTGCCGGCGCCTCGTTCGCCAATGCCGCCCACGCCGCCGAAGGCGACG
ACCGCTTCGCCATCCGTCTGGGTGCGATGAACATCGATTCGGACAACACGCTGCGTGGCA
GCACCACCGTGGCCGGCCAGGACATCTCCCTGGACCAGGACTTCAAGCTGGGTGGCAAGG
AATGGGAGCCGCGCATCGACGGCATGTTCCGCATCAGCAACCGTCAGCGCCTGCTGTTCA
ACTACTTCAAGTACGACAAGGACCGTCGCGAGACGCTTGACCAGGGCATTTCCTTCGGCG
GTGAGAGCGTGCCGGCCGGCAGCTTCGTGAAGGGCGAGCTGAAGTACCAGGTGGCCAGCC
TGGTCTATGACTACTCGGTCGTCGATACCGACACCTTCGACCTGGGCCTGCAGATCGGTG
GCGAGTACGCCAAGGTCAGCACCAAGGGCTACGCGGACCTGGGCACGGTGTATGAAGGCC
AGTTCCTCAACGAGAAGGCCGATGGCGTGGCACCGGTGGTGGGTGCGCGCATGACCTTCA
CTCCGTCCGAGCGCTGGATGATCACGCTGCAGGGCCAGTACCTGAACACGCGCTGGGGCA
GTTTCGATGACTACAAGGGCGACCTGAGCCGCGCCAATGCGATCGTCGATTACCGCTTCA
CCAAGAACTTCGGTGTGTTCGCCGGCTACGACTGGTTCAAGCTGGACGTGGACAAGAAGG
GCAGCGACGGCACGGTCGGCCTGAAGCAGGAATTCAAGGGCCCGGTGGCCGGTATCAGCT
TCGTGTTCTGATCCCCTGCCCCTTCCACGGCATCTTCTCTCCTGGCGCGGCCTCCGGAAC
ATCGGGGCCGCGTTTTTTCTTTGCATCGTCGAGCAGAAAAGCAGGCTGGTCGAGCGCTGG
GGGAAGAGGGGCTTGCGTGCGAATGTCCCCCGGCGCCGGCCTGCGGCCGACGCCTCCTCC
TTTACTTCGCACACAACCCCCGCTCCCTCCGCGTGTCAGGCATCCCGGCGGCCCAGGCAC
TGGCTCTCGACTATCTGCAAGCCGAGCCGCTGCACGGGTGGCAATTGCCGTAGACGCATG
CGTGGTCGAGCGCTGGGGGAAGAGGGGCTTGCGTGCGAATGTCCCCCGGCGCCGGCCTAC
GGCCGTCACCTCCTCCTTTACTTCGCACACAAGCCCCTCTTCCCCCGCGTGTCAGGCATC
CAGGCGGGCCAGGCTGTGGCTCTCGACTATCCGCAAGCCGAGCCGCTGCGCGGGTGGCGG
GCATTTCGACAAAGTAAAGGAGGAGGCGACCGCCGCAGGCGGGCGACGGGGGACATTTGT
CGAAATGCCTGCCACCCGCGCAGCGGCCCCACCCTTTGCTGCAGCACTGATCGAAGAAAA
AAAGCCCCGGCAGATGCCAGGGCTTTTCGTTCGGAACGGCGCGGACGCCTTACTTCTTCT
TCGGCATGTACAGATCGGTGATCGTGCCGTCGTAGATTTCCGAGGCCATCGCCACCGACT
CGCTCAGCGTCGGATGCGCATGGATGGTGTGGCCGATGTCTTCCGCTTCCGCACCCATCT
CGATCGCCAGGCCGATCTCGGCCAGCAGGTCGCCGGCATGCACGCCGACGATCGCGCCAC
CGATGATGCGGTGGGTCTCTTCGTCGAAGATCAGCTTGGTGAAGCCCTCGGTGCGACCGA
TGCCGATCGCGCGGCCACTGGCGGCCCACGGGAACTTGGCCACGCCGACCTTCAGGCCCT
TGGCCTTGGCTTCGGTCTCGGTCACGCCGACCCAGGCGATTTCCGGGTTGGTGTAGGCCA
CCGACGGAATCACGCGGGCGACCCACTCCTTCTTGTGGCCGGCTGCCACTTCAGCGGCCA
GCTTGCCCTCGTGCGTGGCCTTGTGGGCCAGCATCGGGTTGCCGACGATGTCGCCGATGG
CAAAGATGTGCGGCACGTTGGTACGCATCTGCCGATCGACCGGGATGAAGCCGCGGTCGG
TGACCTGCACGCCGGCCTTCTCGGCATCGATCTTCTTGCCGTTCGGCGAGCGGCCCACGG
CCACCAGCACGCGGTCGAAGGTGCCCTGCGCCAGCGCAGGCGCCTGGCCTTCCTCGGCGG
CTTCGAAGGTCACGGTGATGCCCTTGGCATCGGCGGTGACGCCCGAGGCCTTGGTCTTCA
GGTGCACGTCGATGCCCTGCTTCTTCAGGCGGTCGGCCAGCGGCTTGACCAGGTCCTTGT
CGGCGCCCGGCATCAGCTGGTCCATGAACTCGACCACGGTGACCTTGCTGCCCAGCGCGC
TGTACACGGTGGCCATTTCCAGGCCGATGATGCCGCCACCGACGACCAGCAGCGAGCCCG
GCACTTCGGCCAGCTCCAGCGCATCGGTGGAATCCATCACGCGCTTGTCGTCCCACGGGA
AGTTCGGCAGCTTCACCGCCTGCGAACCGGCGGCGATGATGCATTTCTGGAAGCGCAGCA
GCTGGGTGCTGCCGTCAGCCGCGGTGATTTCCAGCTCGTTGGCCGAAACAAACCTGCCGA
CGCCCTGCACGTTGCGGACCTTGCGCTGCTTGGCCATGCCGGCCAGGCCCTTGGTCAGCT
GGTTGACGACCTTTTCCTTGTACGCGCGCAGCTTGTCCAGGGTGATGGTCGGCTTGCCGA
ACTCGACGCCGAAATCACCGGCGTGGGCAACCTCGTCGATGACCGCTGCGGCGTGCAGCA
GCGCCTTGGACGGAATGCAGCCCACGTTAAGGCAGACGCCGCCGAGGCTGGCGTAACGTT
CGACCAGCACCGTATCCAGGCCGACGTCGGCGGCGCGGAACGCAGCCGTGTAGCCGCCCG
GGCCCGAGCCCAGCACGACCATTTCGCACTCGATATCGGCCGGCTTGCCACTGGACAGCG
CCGGCTTCGGCGCAGCCGGTTCGGCCGGGGCGCGGTGCGACGGGGTCACCGGCGGCTTGC
TGGCCGGGGCGGCCGGAGCCGGCGCGGCGGCCTTGGCCGGGGCTTCGGCGGCGCCTTCAG
TGTCCAGCACCACGACCACGGCGCCTTCGGACAGGGTATCGCCAAGCTTGACCTTGATTT
CCTTGACCACACCAGCGGCCGAGGACGGCACTTCCAGGGTGGCCTTGTCCGACTCCAGGG
TTACCAGACCCTGGTCCTTCTTCACCGTGTCGCCGACGGCGACCAACACTTCGATCACCG
GCACATCGCTGTAATCGCCGATGTCGGGAACCTTGACTTCAATCGTGGCCATGGTGGGTT
TTCCTCGTGCCCGCCCGGCGGCGCCGGCGGGCTGTCACTGCATCTGTTCACGCGGCCGCG
CCAGGGGCTGCGGCCGCACGGTGGGGGCGAAGCGGTGCCTTACAGCAGCACGCGGCGCAT
GTCGGCCAGTACCTGCGACAGGTACGTGGTGAAGCGTGCGGCCAGTGCGCCGTCGATGAC
GCGGTGGTCGTAGCTCAGCGACAGCGGCAGCATCAGCTTCGGTGCGAATTCCTTGCCGTT
CCAGACCGGCTGGATGGACGACTTGGAGACGCCGAGGATGGCCACTTCCGGTGCGTTGAC
GATCGGGGTGAACGCGGTGCCGCCGATGCCGCCCAACGAGCTGATCGAGAAGCAGCCGCC
GCTCATGTCCGCCGGGCCCAGCTTGCCGTCGCGTGCCTTCTTGGCCAGTTCGCCGGTTTC
CTGCGCGATCTGCACCACGCCCTTCTTGTCCACGTCGCGGATGACCGGCACGACCAGACC
GTTCGGCGTGTCGGCGGCGAAACCGATGTGGAAGTACTTCTTCAGGGTCAGGTTTTCACC
GCTGGCATCGAGCGAGGCGTTGAATTCCGGGAACTTCTTCAGCGCTGCGGCGCTGGCCTT
GATCAGGAAGGCGAGCATGGTCAGCTTGATGCCGGCCTTCTCGTTCTCCTTGTTCAACGC
CACGCGCAGGCCTTCCAGGTCGGTGATGTCGGCCTGCTCGAACTGGGTGACGTGCGGGAT
CATGGCCCAGTTGCGGGCCAGGTTCGCACCGGAGATCTTCTTGATGCGCGACAGCGGCTG
GACTTCGGTCTCGCCGAACTTGCTGAAGTCGACCTTCGGCCACGGCAGCAGGTTCAGGCC
ACCACCAGCGGCGACGGCGCCACCGGCAGCGGCCGGCACGCCACCGCTGAGCGCGGCCTT
GACGAACTTCTGTACGTCACCCTTGGTGATGCGGCCACCCTTCTCGGTGCCGTTGATCTG
CAGCAGGTCCACGCCCAGCTCGCGGGCGAACACGCGCACCGCCGGGGTGGCGTACGGCAC
CTTGGCCGGCAGCACGCCATCGGCATTGAACTGCACCGGCGGGCTGGACGGGGTACCGGC
CGAGGCGATCTCGCGGGCCGCCAGCTTGTCCGGCTGCGCCGGCACAGCGACCGGCTCGAC
CTTGGTGGCGGTCTCTGCGGCAGCCGGAGCGGCAGCTGCAGCGGCCTTGGTCGGCGCCGG
CGCGCCAGCACCCTCGGCTTCGATGATGGCAACCACGTCGCCTTGCGACAGATTGTCGCC
CACCTTGACCTTGATCTCCTTGACCACGCCGGCCACAGACGACGGCACTTCCATGGTGGC
CTTGTCGCTTTCCAGCGTGACCAGGCCCTGGTCCTTCTTGACCGTATCGCCCACGGCGAC
CAGCACTTCGATGACCGGAATGCCGGCGTAGTCGCCGATGTCCGGCACCAGGGCTTCAAC
CGCACCACCGCTGGCAGCCGGAGCGGCCGGCGCAGCTGCGGCCGGCGCGCTCTGGGTGGC
GGCAGCCGGGGCAGCGGCCTTGGCCGGTGCCGGTGCCGGTGCGGCAGCGGCCGGCTTGGC
GGCTTCGGCTTCGCCTTCGGCCACTTCGATCAGGGCCACGACCTTGCCTTCGGACAGGCT
GTCGCCCACTTTGACCTTGAGCTCCTTGACCACGCCCGCCACCGAGGACGGCACTTCCAT
GGTCGCCTTGTCGCTTTCCAGCGTCACCAGGCCCTGGTCCTTCTTGACCGTGTCGCCGAC
GGCGACAAGCACCTCGATTACCGGGATATCGCTGTAGTCACCGATATCGGGGACAAGTGC
TTCCTTGATTTCGGCCATGGGGATAACTCCGGCAATCTGGTGTAGGGAAACGTCTATTGT
GCGGCCAGCGGGGTCCAGCGCCAACCGTTACAGGTGTTTTCAGTACGCACGCAGCCGGGA
CAGCCTGTTGCCCATGGGTCGGGTGCGCGACCAGTCGGTAGCGTATTGTCCAGGCGAAGT
CCGCTTCATGTCGCCCGCGCGTCGGCCACCGGCTGCCAGGCCTGGCGCAGGCGCGGCAAC
GACCACGCCGCATTGGCAGGGCTGGTCGACGGCAGCGCGACCACCTTCGGCGGGGCCTCC
AGCCGCGGCAACACCCAGCGCTGGAATGCCTGCAATGACGCGCCGCCATTGCAGCCGATC
AGCGTCAGCTCAGGCAACGTGGCGATCAGTTCCGGCAGTGCATTGGCCACTTCCGTGCCA
CGCACGATGTCCGCATCCAGGCTGCCGCGCCGCTCGCAGCGCCCGATCACATCCCACAGG
CCGATGCCTGCGGCGTTCAACGCCTGCAGCCGTTGCGCATAGGGCAGATCCGCGTCGAAA
CCGCAGATATCGGCCATCAGCGGCCAGAAGCGGTTGCGAGGATGCGCGTAGTAGCGCTGC
TCCTGCAGGGATGCCACGCCTGGCATCGAGCCCAGCAGCAGCACCCGGCATCCCACGTTC
ACCTGCGCTGGCAGGCCAATGCACAACGTTGCCGTGCTCACATCTTCTCCAACTGCATGA
ATGTCGGCGAGAGCAGAAAACGCCACGAATAAAGGCATTCCGCACCCGTCGCTGAACAAG
GAAAACTATTTTTTAACGTGCGTCGGATTCGATTCATGTTGGGGCGACTACGGTGTGCTC
GCCCCGCAACCGGGGGCCCAAAACAAGAAACATTAGGAGATACCCCCATGCGCTCCATCC
GTATCCTGAGTCTCGCCCTGCTGACCTCCGCCGCCTTCGCGCCGGCCGCTTTCGCCCAGG
ACAGCAGCACCACCGATACCGCTTCGGGCAAGCATTTTGCCGTTGTTGGCGGCATCTCGC
TGCTGGAGCCGAAGAACGACCCGATCACCGGCGTGAAGAAGACCGACGGTGGCCCGGCGC
CGACCGTCAGCTTCAGCTACTACATCAACGACAACTGGGCCGTTGAGCTGTGGGGCGCTG
CCGACAAGTTCGACAACAAGTTCAAGGGCCCGAACAACGCCCGCCTGGGTTCGGTCGAGC
AGCAGCCGGTCGCGCTGAGCGGCCAGTACCACTTCGGCCAGGCTGACAACGTGTTCCGCC
CGTTCGTGGGCGTGGGCTACTACCAGTCGAGCTTCAGCAACGAGAAGCTGGGCAACGGCG
CTGACACCGACATCCGCTTCAAGGATGCCAAGGGCGTGATCGGCACCGTCGGCGTCGACA
TGAACATCAACTCCACCTGGTTCGCCCGTGCTGACGCCCGCTACATGCGCGCCCGCCCGG
ACATCAAGGTCGGCGGCGAGAAGATCGGCGAAGCCAAGATGGATCCGTGGACCGTCGGCT
TCGGCATCGGCGCCCGCTTCTGATCCAGGCAGCACCTGCTTCACTGATGCAACGCGACGG
GCCCTTCGGGGCCCGTCGTCGTTTCCGTCACCCGCGTTCCGCGTTTAGAGCCGAGCCCAT
GCTCGGCTGCTTTTTTGTAGAGTCGAGCCAAGCCCCCTATCCCGAGTCGAGCGGCGGGCT
CCGCGCGCATTGCGATGCGTTACGTTCAATGGCGCCCACGGTCAAGGGTGGCGCGGCTCG
GCTCTACAGACACAGGACGCGGAGACACGATGGACGACGTCGACCTGCTGGTGATCGGTG
GCGGCATCAATGGCGCCGGCATCGCCCGTGACGCCAGCGGCCGCGGCCTGCGCGTGCTGC
TGTGCGAACAGCATGACCTGGCCGCGCACACCTCCAGCGCCAGCAGCAAGCTGATCCACG
GCGGCCTGCGCTACCTGGAGCAGGGCGAGTTCGGGCTGGTGCGCAAGGCGCTGGGTGAAC
GCGAGGTGGTGCGCCGGCAGGCGCCCCATCTGGTCCATCCGCTGCGCTTCGTCCTGCCGT
GGGAACCGCACCTGCGCCCGCGCTGGATGCTGCGCGCGGGGCTGTGGCTGTACGACCATC
TGGGCCGGCGCAGCCCCGCCTTCCCCGCGTCACGCGCACTGGAACTGCAACACGATCCGC
TCGGCCAGTGGCTCTCCCCGGCGCTGCGGCAGGCCTTCAGCTACGCCGATGCGCAGGTCG
ATGACGCGCGGCTGGTACTGCTCAACGCCCTGGATGCCGCGCAGCGGGGCGCACAGGTGC
AGGTGCGCAGCCGCTGCATCGACCTGCACCCCGTGCAGGGCCGGTGGCGGGCTGTTCTGG
AATCCGCCGATGGCCAGCGGCACCCCGTGAATGCCCGCGCCGTGGTCAATGCGGCGGGCC
CGTGGGCCGGGGGCCTGCTGGAACGGATGCAGGCGCGCAGCGGCGACCCTGCGCTGCGTC
TGGTGCAGGGCAGCCACATCGTGCTGCGCAGGCCCTGGCCCGATGACAGCGCCTGCCTGC
TGCAGCAGCCCGACGGGCGGGTGGTGTTCCTGCTGCCTTTCGCCCACGACCACCTGCTGG
TGGGCACCACCGATACCGACTATCGCGGTGACCCGGCGCGCTGCAGCGTGCTGCCTTCCG
AGGTGACCTACCTGTGCGAAGCGGCCAATCGCTACCTGCGTGACCCCATCGCCCCGGACG
AGGTGGTCTGGGCGTTCGCCGGTGTCCGTCCATTGCTGGCCGACCCGGATCCGCGCGCAG
CGCAGCTGAGCCGCGACTACCGCCTGCAGGTGCAGGTGGACCCGGCACCGGCGCTGCATG
TACTGGGCGGCAAGCTGACCACCTACCGGGTGCTGGCCGAGGAGGCACTGGACCTGCTGC
GCCCTGCCCTGCCACAGATGGGACCGGCCTGGACGGCGCGCGGAGACCCGCTGCCGGGCA
GCGACTGGGGCGACGCCGCACAGGCGTGCTCGCGCCTGCTGGCGCTGGCACCGTGGTTGC
CCGCAGGTATCGCGCGACGCTGGGCCGGGGCCTATGGCAGTCGCAGCGCGGAACTGCTGC
AGGGTGTACAGGGCCTGCACGATCTGGGCGAGGACTTCGGCGGTGGCCTGCATGCACGCG
AAGTGGACTTCCTGCGCGAACGCGAGTGGGCGTGTGACACCGACGATATCCTGTGGCGCC
GGAGCAAGCTGGGGTTGCGCCTGGATGCTGCGCAGGTGGCACGGCTGCAGGCGTGGATGG
AGGGTCGGATCCCTTTCCCACGGAAAGGGCTCTGACCCCCGTGATGCCACGTGTGCCAAC
CCAGGTTGGCAGCTACCAGGGCAGCCGCGCGCGACGCGATCGATGCATTAGGATTTCCCC
ATCGCCATTGGAGACGCTGCATGACGCCCCGCTACGTGCTGGCCATCGACCAGGGCACCA
CCAGCTCGCGCGCGATCCTGTTCGACCGCGCCGGCGACATCGTCGGCAGCGCGCAGCGCG
AGTTCGCGCAGATCTTCCCGCAGCCCGGCTGGGTCGAGCATGACCCGCGCGAGATCCTTA
CCAGCGTCTATGCCACATTGACCGAACTGCTCAGCCGCGGGCAGATCGACCCACGCCATA
TCGCCGCGCTGGGCATCACCAACCAGCGCGAAACCACCGTGGTCTGGGACCGTGCCACCG
GCCAGCCGATCCACAACGCCATCGTCTGGCAATCGCGGCAGAGCCACGCCATCTGCGAGC
GGCTGAAGTCCGACGGGCATGAAGCACTGATCCGCGAGCGGACCGGGCTGCTGATCGACG
CCTATTTCTCCGCGACCAAGGTGCGCTGGATCCTCGACCACGTGGATGGTGCGCAGCAGC
GCGCCGAACGTGGTGAGCTGCTGTTCGGCACCATCGACAGCTGGCTGGTGTGGAACCTCA
GCGGTGGCCAGGCACATGTGACTGACTACAGCAATGCGGCACGCACGCTGCTGTTCAACA
TCCACACGCTGGACTGGGATGACGACCTGCTGGCCCTGCTCGACATTCCGCGCGCGATGC
TGCCGCAGGTGCGCGACTCCAGCGCGGTGTACGCACACACCCGGCCGCAGTTCTTCTTCG
ACCACCCGATCCCCATCGCCGGCATCGCCGGTGACCAGCAGGCGGCGCTGTTCGGCCAGG
CTTGTTTCCAGCCGGGCATGGTCAAGAACACCTATGGCACCGGTTGCTTCATGTTGATGC
ACACCGGCGCGCAGGCGGTGCGGTCGCGCAACGGCCTGCTGACCACCATTGCCTGGGGCC
TGGACGGGCGCGTGGAGTACGCGCTGGAGGGTTCGATCTTCATCGCCGGCTCGGTGGTGC
AGTGGCTGCGCGATGGACTACGCATGATCGAACGCGCCAGCGACAGCCAGGCGCTGGCTG
CGCAGGTGCCCGACAGTGGCGGCGCCTACCTGGTGCCGGCGTTCGTCGGCCTCGGCGCGC
CCTATTGGCGCAGTGATGTGCGCGGTGCGATGTTCGGCCTGACCCGTGGCACCCGCAAGG
CGCACTTCGTGCGCGCCGCGCTGGAAGCGATGGCCTACCAGACCCGCGATGTACTCGATG
CGATGCAGTCCGATGCGGGTATCGCGCTGACCGAGCTGCGCGCTGATGGCGGTGCGATCG
GCAACGACTTCCTGGCCGGTTTCCAGGCCGACATTCTCGGTGTGCCGCTGCTGCGGCCGC
GACTGACCGAGACCACCGCGCTGGGTGCGGCCTATCTGGCCGGCCTGGCAGTGGGGTTCT
GGAACAGCCGCGAACAGATCGCCGCGCAATGGGGCCTGGACCGGCGCTTCGAGCCACGGA
TGGAGGTGGCCCGGCGCGAGAAACTGTATGCGGGATGGCAGCAGGCGGTGGCCGCGACCC
TCGCCTTCCACGTCGATTGAAACGGCAATGCCCTGCCCTGCTGCGGCACGTGGAGTGACA
CTGTAGAGCCGAGCCATGCTCGGCTGCTGCTGGCGGGATACCGCAAAAAGCAGAGCCGAG
CATAGGCTCGGCTCTACAGGCGAATGGGCGCTGGCGTCAGAACGCCGGCAGCACCGCGCC
CTTGTACTTGGTCTCGATGAACGCCTTCACCTGCGGGCTGGTCAGGGCCTTGGCCAGCTT
CTGCACGCGGGCGTCGTCCTTGTTGTCCGGGCGCGCGACCAGGAAATTCACGTACGGCGA
GTCCTTGCTCTCGATCGCCAGCGCATCCTGGGTCGGGTTGAGGCCTGCGTCCAGCGCGTA
GTTGGTATTGATCAGGGCCAGGTCGACCTGGTCCAGCACGCGCGGCAGCATCGCCGAGTC
GAGCTCGCGGAACTTCAGGTTCTTCGGATTGGCGATGATGTCGCGCTGGGTCGCCAGTGC
GTTGGTCGGGTCCTTCAGCTCGATCACGCCGGCCTTGTGCAGCAGGATCAGCGCGCGGCT
GTTGTTGCTCGGATCGTTCGGGATCACCACGTCGGCGCCTTCGCGCAGCTCGGCCAGCGA
CTTGACCTTGCGCGAGTACGCACCGAACGGCTCGATGTGCACGCCGATCACCTTCACCAG
GTCGGTCTTGCGGTCGCGGTTGTAGGCATCCAGGTAGGGCTCGGTCTGGAAGTAGTTCGC
ATCCACCTGCTTCTGCACCAGCTGGTCGTTGGGCTGCACGTAGTCATTGAACACCCGCAC
GTCCAGGTCCACGCCTTCCTGCTTGAGGATCGGCTTGACCACCTCGAGGATCTCGGCATG
CGGCACGGCCGTGGCGGCCACCACCAGCTTCTGCGAGGGCTCGCCGGACTTGCCGCAGGC
GGTCAGGGCCAGCGCAGCGGCGAGCAGGGGCAGCAACAGGGTCTTTTTCATGGGGGATTG
AATTCTCGGGGGAGTGTCAGGAGTTTTCGTAGTTGCTCAGGGCCAGCTCAAGCAACGCCT
TGGCCTGCTCGCGCAGCATCATGGGCTCGACGATCTCGGCATCCGAGCCGTAATGCAGCA
CATCCATCAGCAGCTCGCGCGAGACGCTGTACGGCACCTTCAGCTCATAGCGGCCGTCGG
CCAGGAAGCGGCCCTGCTGCTTGGAATGCCAGTGCTCGTCGGCCACCCAGCGCGCGGCCT
TGGCGCTGAACAGGATGGTCGCCCAGCCCTTCGGCGCGCCAGAGAAGATGCCGTAGCTGG
CGCCGAGCTGCTCGTCCAGCTCGCTGTCGGCGACGTCGCGCGCGGTGCTGTCGACCACCC
GCGCCTTGTGGATGCGGTCGACCGCGAAACTGCGCAGGGCGTCGCGGTCATGGTCCCAGG
CATCCAGGTACCAGTTGTCGCGATAGTGGGTCAGGCGCTGCGGCGAGACGGTGCGCTTGG
TCGGCTCGTCGGTGGAACGGGCACGGTACTCGAACGCCAGCTGGCGGCGCTCCAGCACGG
CCGATGCGACGCTGCGGAAGCTGCCTTCGTCAAACTTGCGGCCACGGTGCGGAATCACCC
GCACGCGGTCGACCGGCCAGCTGGACACGCCGGCCTGGGCCGCCAGCAGGCTCTCGATGC
GTTGCTGCAGCGGTGCCAGCACCGACGACAGCACACCACCGCCGGTCCGCGCCAGCAGGT
GCTGCGAGGCCAGCAGGGCATGCAGCTCCTCCGAGCTGAGCCACAGGCCGGGCAGCTCGA
AACGGTCGCTCTCGTCAGCCTGGTAGCGGAAGCCCGCCTCGCCGTCGCCCTCGATCGGTG
CCATCAGCGCATCGCGCAGGAAGGCCAGGTCGCGGTAGACGGTGGCGCGGGAACAACCGA
GCTTGTCCTGCAGGGTCGCCACCGTCACCGGATAGCGCGCGGACTTGAGCAGACGATGCA
GGGCGGTGATGCGTTCGTATCGGTCCATACCCCCGATTATGTCCGAGTCGCGGGTCTTGT
GTGGGACGTTTGGGCTATCGTGGTCGCCCCCACCCCCATGGAATGCCCGATGCGCCGGTT
GCCTGCCCTGTCCCTGCTGGCCTGCCTGCTGCTGGCCGCCTGTGATCGCGCGCCGGCGCC
GGCCGGCGCCGAGCCCCCGGTACCCGTCGCCGATCCGACGCAGGCGGTGCTGGGCGCCAG
CCAGCGTTTCGCGGCCCTGCGCAGCTTCCACGCCGAACTGGAGGTGCTGGGCGCGCCGCA
GCCGGTACGCAGCGGCATGGACTTCGTCGCGCCCGATCGTTTCCGGGTGGAGACGCCGGC
GGGGCCGCAGACCATCATCGGCGACACCATGTTCCTGCAGGCCGACGGCGCGATCCGCCA
GGTGCCGACCCCGCCCGGCCTGCTCGAGCAATGGCGCAACCCGCTGCCCGCCGATGCCCT
GCCCGCCGAACTGAAGGCCGAAGATCTCGGCAGCCAGTCGCTGGACGGGGTGCAGACCCG
GCACTACCGGCTGCGCGGTGCCAAGCCCGGGGAACGCCTGGAGTACTGGGTGGATGCCCA
GGGCCTGCCACGCCAGATCGTACGCAGCGGCAGCAGCAATGGCCGCAGCTTCCAGCTGCG
CCTGCGCTATTCGCGCTTCAACGACCCTGAGGTGCGCGTCGATCTGCCCTGAATAGGCGA
CCGCGCCAACGTTCGCTGAAGCGCGCATTGGATCGATTCGGACCGCCATCACGCTTCCAG
TATCATCACCGGCTGTCAACCGTTCCGGAGAAGCCTCGATGTCCCTGCGCGTGTCCCTGC
TGATCCCCCTGCTGCTGTGTGCGCCGCTCGCATACGCACAGGATGCCTCCGAACTGGCGG
CGATGTCCTCGCCGTGGAGCGGCAGCGGCGGCGAGCTCGGCTTTGCCTCGGCACGCGGCA
ACAGCAGCACCGAGAGCTTCAACGGCCGTCTGCGCCTGCGCTACACCGACGGTGACTGGG
TGCACAGCATGGACCTGTTCGGCCTGCGCTCCAGCTCCAAGGTGACCGAAACCAACGACG
ACGGCACCACCACCCGCCGCAACAACACCACCGCCAACCGCTACACCGGCAGTGCCGGCA
GCGCGCTGCAGCTGGGCGAACACCGCCAGCTGACCGCGACGGTGCGTACGGAACGCGACG
ACTTCGCCACCTACGACCGCCAGAGCTCGTTCGGTCTGGGTTACGGCACCCGCCTGTGGA
ACACCGAGCGCTTCTCGTTCGACGCGCAGATCGGCCCCGGTGTGCGCCGCACCCACAGCA
CCGAGGACGACCGCACCCGCACCGGCCTGATCGGCCGTGGCCTGTTCGACATGAAGTATT
CGCTGACTGACAACACCGACCTGGTCAACACGCTGCTGGTCGAATCCGGTTCGTACAACA
CCTTCGGCCAGAACGACTTCGGTGTCTCGGTGAGCATGAACGAGCACCTGGCACTGAAGG
CCGGCTGGCAGGCGCGCTACAACAGTGACGTGGCCGAGGACAAGCGCAAGACCGATACGC
TGACCACGATGAACGTGGTCTACAAGTTCAAGTAAGCAGAACGGGCGCCCAGGGCGCCCG
TTCTTCTTCCGGTAGTGCCGGCCGCTGGCCGGCAACTGCATTCAACTGGGGCACGCGGTT
GCCGGCCAGCGGCCGGCACTACCGGCGGTAGCTCAGACGTTCAGCAGTTCGCCGGCACCG
GCTTCCAGCAGCATCTTCGCCACGCGCTGGCCCAGCGCCTCCGGATCCCGGGCCGGTCCC
ACCGCCTCGGCGCGCACCGCACGACCATCGCTGGCACTGCCGACCAGGCCCTGCAGGTGC
AGGTCGTCGCCCTGCCACTGCGCGATGGCCGCCACCGGCACGTGGCAGCTGCCATGCAGC
GCGCGGTTCATCGCCCGCTCGGCTTCCACGCAGGCGCGCGTAGCGGCGTCATCAAGCGTG
GCGAACAGCGCCATCAGGCGCGTATTGCCACCGTCGCACTCCACCGCCACCGCGCCCTGC
GCCGGTGCCGGCAGCCACTGCGGCGGCTGCAGGCGCGCGACGATGCGCCCGCCCAGGCCC
AGGCGCTCCAGGCCGGCCACGGCCAGCACGATGGCGTCGTAACCACCATTGTCGAGCTTG
GCCAGGCGGGTGTTGACGTTGCCGCGCAGGTCCAGCAATTCCAGATCCGGGCGCAGCGCG
CGCAGCTGGGCCTGGCGGCGCAGCGATGAGGTGCCGACCCGCGCACCGATCGGCAGCGCG
TCCAGCGAGGCGTACAGGTTGGAGACGAAACCATCGGCTGGATCGTGGCGGGTCAGCATC
GCCGGCAGCGCGAAGGGTTCGTCCAGTTCCATCGGCACATCCTTCAGCGAGTGCACGGCG
CAGTCGGCCTCACCGCGCAGCATGGCCAGCTCCAGCTCCTTCAGGAACAGGCCCTTGCCA
CCGATGGCGGCCAGCGAGCGGTCGAGCACCTCGTCACCGCGGGTGCTCATCGGCACCAGT
TCCACATGCAGCCCGGGATGGGCCTGGCGCAGGCGGTTGGCGACGTGTTCGCTTTGCCAG
AGGGCGAGCGGGCTCTTGCGGGTGGCGATGCGGACGGTTTCCATCCGGTCATTATCGCGC
CTTCGGCGCGGATACGGCCAACGGCGGAGCCCCTCGTGGCTGGTGCTATCAAAGCAGAAG
CCGTGCTTGGCCGGGGCGGTGGGGTCATGCGGGGACGCCGTGAACCCATCCCTGGGGGCT
TGGCCGCGGCTTGCTCGTGTGCGCTGTCCTGCGCACACGGCAAGACCGGGGTTGGGCGTC
CTGCCCAACCCGCCCGAGGCATGCCTCGGGCCCATGCCGCGGACACCCCGCATGACCCCA
CCGCCCCGGCCCCTGACAGTTTCCGTGTGCGCCAGCCACGGAAGATCAAAAAAAAGAGTG
CAGAAGCAAAGGCAACAGCCGACGGCTTCCGGGGTCAGATCCCTTTTCCACAGGAAAAGG
GATCTGACCCCTCTTCCCCCGCCCGATAACAACAATGCCTTTGCCGTCCGACGCTGGACG
AATGTGAGGGTTGGGCCGGGGTGGGGCGGCGGGACCGTTGGCGCCATGGATGGCGCCATC
GAGCTTACATGGATGTACTTGCAGCGTGTCCCGCCACCCCACCCCGGCCCGACCCAGCAC
GTAAGAACAACGAGCCGGCCAACCTGCTGTTGATCTTGATGTTGATGTTGATGTTGATCT
GTAAGCAGTCGCGGCCGCAGGCCGCGCGGGACCACTCACAGATGCCGCAGTTCCTGCTTC
AGCGTCGCCACACAGCGGCGGCTGACTTCCAGCGGCTGCCTCCCATGCCGCAGCACCGCC
TGCACCTGCCCGCCGGAGCCGCGGCGCAGCTCCACCAGCTCGTGCCGCGCCACCAGGCAG
TTGCGATGGATGCGGATGAAGCGGCTGGCGAACTCTTCCTCCAGCGACTTCAGCGATTCC
TCGATCAGGTCCTCGCCGCGCGCGTGGTGCACCACCACGTACTTCTCTTCGGCCTGCAGG
TAGTGGATGTCGTCCAGCGGAATCAGCCGCAGGCTGCCGCGCAGGCGTGCGCACAGTACG
CTGCGTGCCTGCTGCCCGCTGTGCGCCTGCGGCTGGCCATCGCGACCGGCCAGGAACGTG
CGTGCCCGTGCAATCGCCGCTGCCAGGCGTTCGGCGCGCACCGGCTTCATCAGGTAATCG
ATGGCTGCCGCTTCGAAGGCCGACAGCGCATGCGCATCGTAGGCAGTGCAGAACACCACC
GCCGGCCGCGGTTCGAAGCTGGCCAGGTGGCGGGCTGCTTCCAGGCCGTCCAGCCCAGGC
ATTGCGATGTCCAGCAGGACCAGGTCCGGCTGCAGCTCCGCGCACGCGTGCAGGGCCTGC
TCGCCGTTGCCGGCCTCGGCCACCACGTCCACGCCGTCCTGTGCGGCCAACAGGCTGCGC
AGGCGCTCACGCGCCAGTGGTTCGTCATCGGCGATGACTACCCTCACGATCGTCCCCTCA
CTGGATCGGCACTGTCACCTGGCAGGCATAGTAGCCCTCGCTCCAGCCAGCCGTCATCCG
CGCGGCACTGCCAAAGCGCCAGGCCAGCCGATGGCCGATGCTGTGCTGGGCATGGCCGGC
CCCCCGCGCCAGGGCCAGCCCGGGCGCCTGCGGATCAGGCGCGGGATTGCGCACGCGGAT
CTGCAGATCGTTGCCCTCGCGCAGCAGCTGCAGCTCGATGGTGCCGCCCTCGGGCAGGCG
CGAAATGCCATGCAGCACGGCGTTTTCCACCAGCGGCTGCAGTACCAGCCTTGGCAATGG
CAGGTCCCACGGCAGCGGCTCGTCACGCTGCCAGCGCACCTGCAGGCGTTCGCCCAGGCG
CAGCGATTCGATCGACAGGTAGCGCTCGGCCAGTTCGCATTCGTCGCGCAGGGTGGAATC
GCCCTCGCCTGCACCGAGCGCAGCACGGAACAGATCGGACAGGTCGAGCACGGCACGCTC
GGCCACCGCCGGGTCCCGATGCAGCAGGCTGGCGATGAGGTTCATGCTGTTGAACAGGAA
ATGCGGGCGGATGCGCGCCTGCAGCGCATCGGCCTGGGCGCGTGCATTGGCCTGCACCTG
CGCGGCCCAGCGGTCGCTGACATAGAAGTAGCGCAGCGCCAGCGCGGTGATCAGCGCGGT
GGTGGCGGCGCTGCCGAGGGTGAAGCGCCAGAAGCTGATGCCGTTGGCGAAGCTGTCACC
CAGCACCGCGTACAGCGCGTGCACGATGCCGGCGCAGACGACCGCGATCAGGGCCGCCAG
TGCGATGGCAGCGACCGCCCCCATCACCTGCGGCAGCCTGGACAGCGCCTGCCGCAGCAG
GCACAGGCTGGCGGTCACGGCCAGCGCCAGCCACAGCGCGAAGCCGCTGGCCGACAGCAG
CTCGCCAACGGTCCAGTGGCGGCTGCCATCCGGGGCCAGGGCCAGCACCACCACCACCAG
CTCGGCCAGGCCCAGCATCGCCGCCAGCCGCGGCAGGCGGCACAGTTCCGGCATCCACGG
CGATGGGCTGGCCAGGGGCATGGCTCAGGCCGCGCCCAGCCGTTCCTGCAGCCAGTCACC
CAGTGCCTGGATTTCCTCGGCACAGACCTGGTGGGCCATCGGGTAGCTGTGCCACGCCAC
GTCCAGGCCCAGCGTACGCAGCGCCTGTGCGCTGTGGGCGGCGACGGCCTGCGGGATCAC
CGGGTCGCCACTGCCATGGGCCATGAACACCGGCACCTGCACCGCGCCTTCAACGCGCGT
GGCACTGTCGGCCTCGGGCAGATAGGTGGACAGGGCGATCAGGCCGGCCAGTGGCGCGGT
GCGCGACAGCGCAGCAGTCAGGATGATCGCACCACCCTGCGAGAAGCCGGCCAGGAAGAT
CTTCTCCGCCGCGACGCCACGCTCGATCTCGCGCGCGATCAGCGCGTCCAGCTGCACCAC
CGATTCCTGCACGCCGGCCATGTCGGCACGCGACCGGAAGTCCATGCCGACGATGTCGTA
CCAGCCGCGCATGGGCACGCCGTTGTTGATCGTGATCGGCCGCACCGGTGCGTGCGGGAA
CACGAAGCGCAGCGCCGGCCAGTGCGGCCGCACCAGCTCCGGCACGATCGGCGCGAAATC
ATGGCCATCGGCGCCGAGGCCGTGCAGCCAGATCACCGACCACTGCGGCGAGGCGCCGGT
TTCCTGTTCCACCGTTTGCAGCATGATGCGGCTCCTTCAAGTTCGAGCCGCATTATGCCG
CTGGCGTGGGGCAATCAGTACAGCGGCGGTTGCTCGGCCGCTTCGCGCCGCAGCTGCGCG
GCGCGGACCAGTACCGGTGGCGGGATGTTCTCTTCGGGAATGTCCAGCAGGCCCAGGCGA
TGCAGGAAGGCGCCCGGACCACGCGAGGAGGTCAGCGCCACCACCGGAATGGCCAACACC
ATGCCGATCACCACCGGCGCCATCCACGCCGCCAGCGACGGCGACACGGCCCAGGCCAGC
ACGCCCATGAAGGCGCCGAACACACCCAGGCCACCGTAGCCGCGGATCAGTGCCAGCCAC
GAGATGCCGCCGTCGTCACGCTGCTGCGCATCCCAGCCGGAATCGCGGCCGGACAACACT
TCGGCCACGCCCCGCGACTGCACGTACATCACCACCGGCGCCATCAGCGCGGCCAGCACG
GTCTCCACCAGCATCGACACGAAGGCACGGATCGCACCGCCGCAGCCGCGGCGGTCGACC
GGGTCCAGCAGCATCGCCAGATAGCCCAGCACCTTGGGCAGCAGCAGTACCGCCATCGTG
GCGGCGAACAGGCGCACCACCTGCTCTTCGTCCTGTGCGCGCCAGTACACGCTGGGCGAC
AGGTGCAGCAGGGCATTGAAGTCGATGCCCTCCTGGAACAGCGGGATGGCGATGCCGATC
AGCATCAGCATTGCCCACATCGGTGCGGTGAAATAGTGGCCGATGCCGATCAGCATGTGC
GTGCGGCTGATCCAGTGCAGGCCGCGGCTGCCCACGACCTTGCCGTGCTGCAGGTTGCCC
TGGCACCAGCGGCGGTCGCGTACCAGCAGATCGGTCAGCGTCGGCGGGCCCTCTTCATAG
CTGCCACCGAGGTAGGGCACCATGTGCGCGGCCCAGCCGCCACGGCGCATCAACGCTGCT
TCGACGAAGTCATGGCTGAGCACGTGGCCGCCGAACGGCTTGCGCCCCGGCAGCGCCGGC
AGGCCGGCGTGGTCGGCGAAGGCGCGGGTACGGATGATGGCGTTGTGGCCCCAGTAGTTG
CTCTCGGCGCCATGCCACCAGGCCACGCCACGGGCGATCACCGGCCCGTACACGCGGCCA
CCGAACTGCTGCATGCGTGCGAACAGGGTGCGGCCGCCGATCACCGACGGCAGGGTCTGG
ATCAGGCCGACGTCGGCGTTGTGCTCCATGCCGGCCACCAGGCGCACGATGCTGTCGCCG
GTCATCAGGCTGTCGGCGTCGAGGATCAGCATCTGCGGGTAGGCACCGCCGAAGCGACGG
ACCCAGTCGGCGATGTTGCCGGCCTTGCGCCCGCTGTTGTCACCACGGCGGCGGTAGAAC
AGGCGGATCTGCCCGTCCGGCACCCGCTCGCGCAGCTCGCCGAACACCCGCTCCTCGGCA
GCGGCGATGTCCTCGCGACGGGTATCGCTGAGCACGAAGAAATCGAATCGGCCGAGCTGG
CCGGTGGCCGCCACCGACTCGTAGATCGCCTGCAGGCCCGCCAGCAGGCGGCGCGGGTCT
TCGTTGTAGGTCGGCATCAGCAGCGCGGTGCGGCTGTGCACGGTCGGCAGCGGCTTGTCC
GGGTCGATGCCGAGGCGATAGCCACGGTCGAACACGGCGGTCAGGAAGCCGGCCAGGGCG
CTGGCGAAAGACAGCGCGATCCAGGCAAACAGGCCAACGAACAGCACCAGCAGGCAGGCT
TCGAGCACGCTGATGCCATTGGCCGACAGCACCCGCCACATCATCCGCGTGGCCACGGCG
GTCATGCCGAGCGTGCCACCGAAGATGTACAGCCGGCGCAGGCCGATCAGGCGCGGCGAC
GTGCGATGCCGCCGGACCTTCAGTGCACCTTCGCGCAGGGTCTGTTCGGGCATCTGCAAC
GGCGATTCAGCGGGCAGCAGCGCCCAGCCGGCGTCGAGCCGGGGCGTTTCTGCTTCCGCA
TGGATGGTCTGCACCCCCATCGCCGCCTACTCCGCGCCGTCGGCACGGCCGGCCATCCCG
GCCGGGCTGCATGCACCAAGGTTCCCGGCGCGCTTTCCCGGCGCCCGCACTTGTCCAGAC
TGTGTCGGCTTCAGGCCGCACAGTCGATGTCTGTCACTACCGGAACCCACACGATCTCCA
ACGGGGCGGAATCGAAAATGCGGCCCAGTCTAGGGCGCTGGATGTAAGCCGGGTGCGAAG
GCCTACGCCGGGATTTATCCCCATTCAGCAAATAGCAGGCGATCACGTCGGGGGATGGCC
AGATGTCATTGCATCGCCCCGGGTACTGGATCGTATCAAACGCGAACGGTTATCATTTCA
TTAACCAGGCAGGTCACCGTCTTCCCGCACGGCCGCGACCCACCCAGCTGCGCCGGTCCA
CACCGCGCGCACCGACGACCCACGGAAGGGTGGCTGCCTGCTGTCTGCCTGCGCCTGCTG
CTTCCACCGGGTCACCCCACCTCCCATGGAAGCCGCCATGTCCCCATCGTCCCGTTCCCG
TTCCGCGCGCCTGCCGCGCACCCGCCTGGCCCCTGCCCTGGCCTCCGCCTGCCTGCTGGC
CCTGCCAGGCCTGGCCGCTGCAGAGGCCGGCGCCGATGCCTCCACCAAGGATCTGGATAC
CGTGGTGGTCACCGCCTCGGGCAGCCAGCAATGGATCAAGGATGCCCCGGCCAGCATCAG
CGTGATCAGCCGTGAGGACATCGAGCGCCAGCCGGTTCCCGACCTGGCCACCCTGCTCAG
CCGCGTGCCGGGCGTGACCGGCGGCCTCAGCGCCGTCGGCGAACAGTCCAAGATCAAGCT
GCGCGGCATGCCGTCCAACTACACGCTGGTGCTGGTGGACGGCAAGCGCATGGGCAGCTC
GGCCGCGACCAACTACCGCCCCGACCTCGGCCGCCAGGACCTGAACTGGATCTCGCCCGA
CCAGATCGAACGCATCGAAGTGGTGCGTGGGCCGATGTCCTCGCTGTACGGCTCCGACGC
CATGGGCGGGGTGATCAACATCATCACCCGGCGCATCGGCGACGAATGGAACGGCAGCGC
CACCCACAGCTACACCCGTCCCGGTGATGGCAAGCGCGGCGATACCCAGCAGATCGGCGC
GACCTTCTCCGGCCCGCTGGGCGAACGCTTCGGCCTGCGCATCGGTGCCAACAGCATGCG
CCGTGATTCGGACCAGTCCAACCACGGTGTCTACGGCAATGCCTACGCCGGCGAGAAGGA
CCGCACTGTCGATGCGCTGCTGCAGTGGAAGCTGAGCGACGCACAGGAACTGTCGCTGGA
AGCCGGCCATGGCGTGCAGCAGGCCTTCATCGATGCGTCGCTGGAAAAGCAGGACGAAGG
CGCCTGGGGAGCCAGTGAGCTCAAGCGCAGCTCGCTGGCGCTCAACCACGATGGCACGTG
GAGCTTCGGCACCTCCAGGCTCAGCGCGTACTGGACCGAATACAAGAACGACATCGGCGC
CACCGGCCGCTCAGAGGCCACCGACACGATCATCGAAGGCAGCCTGACCACGCCGTTCAC
CCTGGGCGTTGAACACCAGTTTGCCGTGGGTGGGCAGTGGAAGCGCCAGGAACTGACCAA
CACCGATACCATCGGCCGCGCGCCGATCGACTACGCCGGCAACGCCGTCAGCGGCTCCAG
CCTGGAAGTGGATACCTGGGCGCTGTTTGTCGAAGACGAACTGAAGCTGCACCGCACCCT
GGCCCTGACCGTGGGCGCGCGCCTGGACCACCATGAGAAGTTCGGCGGCCACGTCAGCCC
GCGTGCGTACCTGGTCTGGCATCCGGCCGAACAGTGGACCATCCGCGGTGGCGTCTCCAA
GGGGTTCCGTGCGCCCAGCCTGACCGAGAATTCGGCCACCGCTGCCACCCAGTCCGGCGG
CCGTGGCTGCACCTCGCTGATCCCGCTGGGGTATACCCGCGGCGGGTGCTACATGGCCGG
CAACCCGGACCTGGATCCGGAAACCAGCACCAACCGCGAGATCGGCATCAGCTTCGACAA
TGACCTGATCGATGTTGGCGTGACCTACTTCCACACCGACTTCCGGAACAAGATCGAATA
CGCACCGCTGGGCCGCTTCAACGGCATCTGGTGGACGCGCATGAGCAACGTGCAGCGCGC
GCGCACCAGCGGCATGGAAGGCAACTTCAACGTCCGCTTCGGCGAGCAGTGGCGCTGGCG
CACCTCGGCGACCTGGATGAAGGAAGCCAGGAACCTGACCACCGGCCGCAACCTGATCGA
TACGCCGGAATTCTCCGGCTACTCGTCGCTGGACTGGTCGCCGAATACGGTGTTCTCCGG
CAGCCTGTCGGCGCAGTACACCGGCAGGCAGACCGGCACCGCCACGACCTTCCTCAAGGC
CTACACCCTGTATGACCTGACCGTGGCATGGAACCTCAACGAGGTGCTGACCCTGCGCGG
TGGCGTCAGCAACCTGGCCGACAAGAAGCTGTATGCGGAAGGCTCCACCGACTACTTCGT
CGCCGGGCGCAGCTACTTCCTCAGCATGACCGCGCGCTTCTGACCGGCGGCACGCGCCGT
GATCGCGCTGGCGACATGCCAGCGCGATCGACGGTATTGCGGGTTACTCGCTTTCCAGCG
CGGCCGGTGCCGCGTCCCGCGTGGCGGCCGTGCGCGCACGGTCCATCGCCACCGCCAGTT
GCTGGCGTGCGAGCAGTTGTTGTGCCTGCACCACTTCAGGTGTCGGCAGGAGCACCGGTC
CCGGTGCGTTTTCCGGTGTAGCAGGTGTGGTCATGCAACCTCCATGGACATCCCGCCGCC
GCACGGGTCCAACCGGGGCGGCAGCGGAACTGCGCACCCTATCCTAAAAACAAGGCGGGC
GGGTGACGGTGCGGCACCCGGCCGCAGCACGTGGAACACGGCACGCGTCACATTTTTGAC
GGCAGCCCTTGGATCCTGAATAGGACTTGCCTTATCATGAAAACGTTTTCTCACAGGGAT
GTTTCCCCCAAATGAATACCACTGACCTGTCTCAGTTCAGCCCGAAGTGGCAGTTCCGCT
TCAACTTCTTCCGCCAGCATGGCGCGCCCAAGAATCCCGGTTTCAAGCAGGCCTGGAAGG
CGCTGTCGTTCGGTGACCGCCTGAAGATCAACCTGAACTTCTTCGCGTTGTTCTTCGGTG
CGATCTACCTGTTGATCCTGGGCATGTGGCGCAAGGCGCTGGTGGTCATCGGCATCAACA
TCGCGCTGGCCATCGTCAGCATGTTCCTTCCCGACGTCGTCGGGCGCATGCTGTTCATCG
CGATGAATCTGCTGGTCGCCTCCAGCACCAACTACAGCTACTACCTGGAGAAGGTGGAAG
GTCGCGCCAGCTGGAACCCGTTTGAAGGAATGTTCTAAGCCATCAGACCGGCGCAGGGAT
GCGCGGCAAGGACGCAACCGACGCCCGGCCCCCGCCGGGCGTCTTCATTTGCGCGATCAG
GCCGCGCGGCGTGCCACGGCCGCCGGCTCGGCCTGCAGGCGGAAGCGCGACACCGCCACT
GCCAGCTGCTCGGCCTGCTCCTCCATCGCGCGCGCGGCGGCACTGGCTTCCTCCACCAGC
GCGGCGTTCTGCTGGGTGGTTTCGTCCATCTGCACCACAGTCTGGTTGACCTGCTCGATG
CCGGCCGATTGTTCGCGCGACGCGGCCGAGATCTCGGCCATGATCTCGTTGACCCGACCG
ACCTGACCGACGATGTCCTGCATGGTGCGCCCCGCGCCGTGCACCAGCTGCGCACCGGCA
CCGACCTGGGCCACCGAGGCGTCGATCAGCTCCTTGATCTCCTTCGCAGCACCCGCCGAA
CGCTGCGCCAACGCGCGCACTTCACTGGCAACCACGGCGAAGCCACGGCCCTGCTCACCG
GCGCGCGCCGCTTCCACTGCCGCGTTCAACGCCAGGATGTTGGTCTGGAACGCAATGCCA
TCGATCACCGAGATGATCTCGGCGATGCGCTGCGAAGACGCCTCGATCTGCTCCATGGTG
TGCACCACCTGGCTGACCACCTGGCCGCCTTCGCTGGCCACGCCCGCCGCGGAACCGGCC
AGCGCGTTGGCCTGCAGCGCGTGGTCGGCGTTCTGGCGCACGGTGGAGGTCAGTTCTTCC
ATCGACGCGGCGGTTTCTTCCAGGTTGGCAGCCTGCTGTTCGGTACGGCGCGACAGGTCG
CTGTTGCCGGCAGCGATCTCACCGGCGGCCAGGCGGATGCTGGCTGCCGACTGCTGGATC
TGGCCGACGATCTGGGTCAGGTGCTGCACGGTGCTGTTGGCATCGTCGCGCATCACCGCA
AATACCCCATGGAAGTCACCCTGCATGCGGGTACTGAGGTCACCGCCGGCGATCGCGCGC
AGCAGCGTCGACAGTGCGGCCAGGTTGTGGTCGCTGACTTCCATCATGGTGTTGAGGGTC
TCCACCATGCGGCGGAAATCGTGGTCGAAGCGCAGTGCATCACCGCGCACGGCGAAGTCA
CCGGCGGCGGCCGCAGCGGCAAGCTGCTGGATCTGCTCGTTGATCGCGGCCAGGTTGCGC
TTGGTGGTCGCCATCGCAGCGGTGAACACCGCCTTCTCGCCCGGCAGTGCTTCCATGTCC
ACGCTGAGGTCGCCGACGGCATAGCGCTGCATCACTTCAACCAGGCGATGGGTGATCGCG
TTGCTGGAGGCCACCAGCTGGTTGCTGTCGGCCACCATGCGGCCGTACTCGCCCGGGAAC
GCCGCGGCATCCATGCGGTAGCTGAGTTCACCGGCATCGTGGCGGCGCGCCATTTCGGCC
TGCGCAGCCATCACCGCCTGCAGCTGGCCGCGCATGCCCTGCATCGCGTCCAGCAGGCGC
CCCACTTCGTCGTTGCTGCGCGCAGGCAGGATGCTGTCCAGCTTGCCGGCGGCGACGTCA
CCGGCCACGCGCACCGCTTCGGCCAGCGGGCGGATCGCCAGGCGGCGCAGCAGTATGTAG
ACACCGGCGCTGAGGGTCAGCGCGGCGATCACGCCGACCAGCAGGGTCAGCCACAGCAGC
TGGCGCGCTTCGGCCACGATCACCGCATGCGGCATCACCACGCCCAGCGCGAAGCGCTGC
GGGGCATCGCCCACGCGCAGCGGCACATACACGCGCACGTTGCCGGCCGCATCGGGGCTG
AAGGCCTCGAAGGGGCGGTCGGCGGCGATCTCGGCCAGCATGCTGCGGGTCAGTGCGTCG
TTGCGAGGCTTGCCGATTTCGGCGGCATTGGCCGAGGCCAGCACCACGCCCTTCGGCGAC
AGCAGTTCGACGCGGCCGGCCCCCATCGGCTGCAGCGTGGCCAGGTGCTTCTGCAACGCT
GCCAGCGAGAAGTCGACGGTGAACACACCGAGGAACCTGTCGTTCTCGATGATCGGCGTG
CTCAGCGTACTCATCAGCACCTGCTGCCCGGCGATGTCATAGGCATACGGTTCGCTCACT
TTCGGCAGCTTGTCGCGGCTGGGCACCATGTACCAGTCACCGGAACCGCTGGCGGTCTCG
GTGTAATCGGTCATCACCGACTGCTGCGGCTTGCCCTCCTGCCAGGCCCAGTAGCTCATG
TAGCGGCCGGTGGCATCGTGCGCCTCGGTGTTGACGAACTCGGCATCCTTGCCGTCGAAG
GCATCGGGCTCCCACATGGTGCTCTTGCCCAGCCATTCGGGATGGGCGCGCAGCTGCTCG
CCCAGCACCGCCGCCAGGCTGGCGCGGTCGGGCACGTCACCACGGGCGCGCTGGGCCAGC
ACGCCTTCAACCATGGCATCGTTGCTGGCAAAGGCGGTGCCCAGATCGGCCGCCACCTGG
CGCGCCTCAGCGGTCGCCTCGCTGGTCATGGTCTGGCGCGAGGCGCTGATAAGGCTGGCG
CTGGCCTGTCGGTAGATCAGGAACGCGGTCAGGCCGAAGCACAGCAGCGCGATCGCGGCG
GTGCCCAGCATCAGCTTGTGGGCGATGCTGCCCGGGCGGCGGGCAGCGGCGGAACGGGAA
GAAGGCATGGGAGGGTCCGCAAGGCAGTTCAGGACGACCGGCACCACGAAGGCACCGCGC
AGGCGCGCGATCCGTCGCGCAGGCCACCGGCCGCCGGGCGGGCCCGGCGCTGGAAGCGCA
CCGGGTTAGCGGCCGCCCGCCAACGAGGTTGAGGCGACCGGCCTGCACATTCCTGAATCT
GCTCAGGGTCGGGTCAGCCACCCGTCCGTCGCGATGGCCTCACTCGGCCACGCGGTCCTT
GATCCACTGCGCGCGCGGCAGTACCTCGATGCTGCCGACGGCATACTGCTGCAGCACGTC
GTCCGGCCCGAAGCACGGTTGCCAGCCCAGCTCACTGCGCAGGCGGGCACTGTCGTAGAC
ACGGTCGATGCTCAATGGCAGCGGCCAGCCACGGCGTTCGAACTCGGCCAGCAGCTGCGG
CGCGCGACGGGCCAGCACGCTGCGCGGGTGGGTGGCCAGTTCCAGGCAGTCCTCGCGCCG
GAACGGCGTCGGTGCGCAGGCGAGATAGCGGGCGAATCGGGCGCCTTCGTCGAGCAGCAG
TGCAGCGTGTGCGCTGGCCACATCGCGGGCGTCGATGCCGCGATGCAGGCGGAACATCGC
CATGCGCTCGGGCGGTTCCGGGAAGCACCGGCCCATGCGCAGCACGCGAACGCTGAAGCC
CGGCGTGGCGGCAGCTTCAGCCAGGGTCTCGGCCTGCAACTTGGTGCGGTGGTAGATCGT
GCGCGGCAGCGGCTCGGTGTCTTCATCGATCCAACGGCAGCCACCGGCTACCACGGCATG
GCCGTACAGCGCGGTGGTGCTGGTCAGCACGAAACGCCGTGCGCCGGCTTCGCGTGCGGC
CTGCAGCAGGTGCGCGGTTGCCTCCACGTTGATCTGCTGGAATACCGCGTCCGGCACCAG
GCCGACATGCGGAGCATGCAGGGCCGCGGTATGGATGACCGCGTCCACGCCCTGCACCGC
ACGCGTGACCGCCTGGCGATCGGTGACATCGGCAATGATGCGCGTGGTGGCGAACGGGCT
GCGGTCCAGCCCCACCACTTCGTGGGCGGCCGCCAACGCACCGAAGATCGCGCGCCCGAT
GCGCCCGGAACTGCCGGTCAACAGAATCTTCATTGAGTCCATTCACTCGAAGCGCCCGGG
AACTACCGGGATGCTTCGATTCTAGGCATGCATTCGCGCATCTGCGATAGGACAGCCATG
CAATCGTGCGTTCATCTTGACGACTTCGCAGGCGCCAGCAGTTGCCGCGCGATGAACAGC
GGATCGTCGCCGCCGGCCACATCAGGCCTCACGCCGGTGCCTTCCCAGTTGCCGCCGGTG
CGCAGATTGATCGGTTGCCGGTCGGGAATGCTGATCTGATAGCCATCGGGCAGCAGCACA
GGATCACCAAACATATGCGCGGCACCGCCACTGCGCGTGCCGACAATGCGCGCGCGGCCC
AGGGCCTGCAGCGAATAGGCGACGAACTCGGCCGCCGAACCGGTACGCCGGTCGATCAGC
ACCACCAGCGGCTTCAGGTACACAGGCAGGCTGGCAGGCGGCAGCGGTACCGGCGTGCGC
CGGCCACGCTGGTCCAGCTGCTGCACCGCGCCGATCTTCGCGTCCAGCAGCGTGCGCACC
AGCAGGTCGGCACTTGCATCGTCGCCTCCCCCGTTCTGGCGCAGATCCAGCACCAGGCCA
TCGGTGTCGGCCAGCAGCGTGAAGGCCGCAGCGAACTTCGGCCGCGCCAGATCCAGCGGG
TAAAAAGTACTCAACCGCAGGTAGCCAATGTTGCCTTCCAGCACCCGCACCTCGCGCACA
CCGGCACCATTGCTGCGGGCATCGGCACGCCAGGCCATCAACCAGTCGTCCTGGCCGGCA
GCTGCGTCCACGCGCTCAACGTGGAAGTGGCCATCGAACATGTCCAGGTCCTGGTTCAGG
CGTGCGCTGAACGCAGCAGGATCCGAACAGCTGTCCGCATACCGCTGCTGCGCCGACCAG
CTGCGCAGGGCATCGGCGATGCGGGCGGCCTCCGCCTCGTCCAGGTACTGCGCCTGCACG
GCGCTGGCGGCCGCCTGCAGCACCGCATCCTGCGCCGGGCAGGCCGTCGCCAGCAGCGCG
CCGAGCATCCAGGAGACCGCCATCATCCACCCCGCATTGAGGATATATAAGCGCTTATAT
ATCATCCCGCTCATGGATCTCCAACACGCCACGCTGGGTACCCTGCTGCGCGCACTGCTG
GACCAGCTGGACCCGGCCGTCGAGCAGGCCTACCGGCACCTGCAACTGGACTACCGGCCG
CGCTACACGCCGGTGCTGCGCACGCTGATGGCGCAGGGCCCCTGCCGGATCAAGGACCTC
GCGCTGGCCTGCGGGCTCAGCCATTCGGCGCTCAGCCAGACCGTGGCGGCGATGGTGCGC
GATGGTTGGCTGCACACTGCCAATGGTGACGACGGGCGCGAACGCATCCTGCAGTTGAGC
CCGCGCGCGCAGCGCGCGATGCCTGTGCTGCAGGCGCAATGGCAGGCCACCGCAGTGGCG
GCACGCAGCCTCGATGCCGATCTGGGGCAGTCGTTGGAGCAGGTGCTGCGCAAAGCACTG
GTGGCGCTCGAACAACGGCCCTTCGCACAGCGCCTGCAGGACGCCCGCCGGCGCTGAGGC
GTTACTGCTCTGCAGCCATCTCGATCTCGCTGAGGAAGGTCCAGCTGCCGTTGGCCACGC
GCAGCTCCAGCGTGCGGCATTGCGCAGCCAGGGGGGCTGCATTGCCGAGCACGTACTCCT
CTTCGGTCGAGCCCATCACGCCGGACTGGGTGAAGGGTGCCGACAGCGTGCCGATGGTTA
CGGCGGCAGTTCCGGGCTCGGCGCACATCACCTCCACCGAAGTCGGCGTGACGATGCCCC
AGGCCGGGCGGGTCATCGTATGCAGGCCGATCCAGTCCACCCGTCGGCGCTGGCCCAGGT
CGATGGTGATGCTGACGTTGCCGTGCACGCCTACCCAGCCCGCGTCCATCGGATTGCGCG
GGTCGCCTACCCGGCGGTCGAACAGCTCATGGCCGCTGCCGTCGGGATAGCTGGTCGCCG
GCGCCACGCTGTAGTGATAGGTGGTCTGCACCGGATCGACGAGGTACGAGGCACCCAACC
CGTACAACCCGCGATAGGTGTTCATCATCCGCGGCGCCTCGCCGTAGCCCTGGCCGGGGC
CGACCACTTCGGACATGTGGTACTGGTTGAGCCAGGCAACGCGCTTGCCAGCCGGACGCG
CGCTCCACAACTGCTGGTTGATGCGCTGCACCGACGCCGACCGGTATGCACCGGACAGGC
CGTTACCGGTATCAAGGAACAGCGGGCTGCCATGGTTGAACAGCTCGATGTCGGCCCACA
CAGCGCTGGCGCCCAGCTGCGCCGACAACGCCTGGTAGTACTGCTCGGTGGAATAGCCCG
GTCGATCCCACTGGAACAGTTTCGCGTGCGACGCCGCGCCGATGCCGTCCTGCCAGATCT
GCACGTCGACCCCCGTGGCAGAGCGGAACCGTAGCGCAGCACTGGCCACGCTGGCCGGGT
CGACGCTGGAGGATGCCAGATAGGGCGCCACCATCACCGGCCTGGACGGCGTCGCCGCTT
TCAGTGTGGAAACGATTGAACGATAGAACGACGCACGCTCGTCCGGTACCTGCGCGGGCT
CATCGGTGATGTACCAGCCGGCGAATGCCGGATGCATCGCGTACTGCTGGGCCAGCTGCG
CCATCGACTGCGCTGCGTCCTGCGCCACCGCTGCAGCGTTCGAGCCCTGCCAGAATGCCG
CACACTGGCCCGAACTGTAGGTGGTGCCGACCACGACCTTCATCCCACGCGCTGCGGCCG
CGTCCAGCACCGTGCCCAGCTTGGCCGGGAAGCCGGCGATCCATTCGAAATCCTGCGCGC
TGCTGGCGCAGCCCACGCCGGCACGGGTGGCGCGGGTCTGGCCGATGATGAGCGTGTCGT
TGCCCAGGTCCCGCAGTTCGTCGAGGAACAGCGGCAGCTGCGCCGCTGGCAGCTGCTCAT
CGGTGGACGAGTAACCGAAGTGAACGAAACTGCCGCTCAGCAGCGCAGTGTCCGCATGGG
CCGGTGCAGCGCAGGCCAGCAGTACAAGCCATCCGAATCTGTTCACGGCGTCCTTTCCTG
TCTGGGCGGTCATCCGCCATGCCGGTCCATCCTAGCCAAGCGGCGCTCATCGCGCAGCGG
CGTAGTTGCGCCGTGAAAGCCAGTGCGGCGTGGCGTGAGGGCAGCACCGCCGGTGCGGAC
ACTGCCTTAGCCGGGCACACGCAAGGATGAGCTCCCCTTCCATGCACCGGGAGCCTTCAC
ATGGCTGACCAGCATCACGGCACCTCCCATCGTGGCTTCGCTTCGATGGACCGGGACAAG
CAGCGCGCGATCGCCGCAAAGGGTGGACGCGCCGCGCATGCGTCCGGCAATGCACATGAG
TTCAGCCCGGCCGAGGCACGCGTGGCAGGCCGCAAGGGCGGCGAGGCGATCAGCCGCAAT
CGCCAGCACATGGCAGCGATCGGCCGCGAAGGCGGGCACGCGCGCCACGCCAATGCACGG
CAACAGCGGCAGCACGCGGCCGAACCCGCGCCGACGAAGGAAGGGCCGCAACGCCAGCAG
GGCTGACCGCAGCGTGCTCAGGCGCGCCTGCACTGGCGGTACAGGGCGAGCGCCGCCAAC
AGGGCCAGCACGCCGGCGACAGCCATCGCCCAGCCGAAACCGCTGGCCATCGCGCCGCGG
TACCAGGCCAGTATCTGCGTCCCCGGCAGCAGTGACGACGGCTGCAGGATCAGCGTGCGC
GCCTGTGCGGCCACTGCGGGCTGCCCTGCCGCCTGCGCGGTCGCAGTGAACTGGCATACC
GCGCGCAGGCCCATCAGGCTGCCCAGCAGCGCGATGCCAAGGCTCATGCCCGCCTGGCGC
AGCGCGTTCATCGTGGCCGACGCAATGCCGGCACGCTCGGCCGGTACGCATGACATCACC
GCCATGCCGGTCGCAGGTACCGCCAGTCCCATGCCAGTGCCGAGCAGCATCAGCAGTGCG
CTGGCCTGGCCGTGCGCTGTAGTCGGCTCGAACGTGGCAATCGCACACAGCGCCATGCCT
GTCATTGCATAGCCCGTCACCAGCGCGGCATGCAGCCCGAACCACGCCGCCAGACGGCCG
AACAGCAGCGACACCACCGCCATCAGCACGAACTGCGGTACCAGCTGCGCACCGGCCTGC
GCAGCCCCATGTCCCTGCGCCTGCTGGAAGAACAGCGACAGGAAGAACAGGCTCGCATAA
GCGGTGAATCCAAGCACGAACGAGGCCAGGTTGAGCATGCCGAAACCCGGCTTCGCCAAC
AGGTCCAGCGGCAGCAGCGGCCGCGCCACGCGGCGCTCGACCCACGCAAACAGCGCCAGG
CCGGATGCTGCGATGCCGAGCGCCAGCAGGGTCGAAGGTGCCAGCAGGCCGTGCTCGCTG
ATCGCGATCAGGCCGTAACTGAGTGCACCCAGCGCGACGATGCTGAACAGCTGCCCGGCC
GGGTCCAGCGCGGCGTGCTGCGGATGCCGTCGCTCAGGAATGCCCCAGGCCCCCAGCGCG
AGTGCAAGCAGGCCCAGCGGCAGGTTGATCAGGAAGATGCTGGGCCAACCTGCGCGCTGC
ACCAGTTCGCCTCCCAGCAGCGGCCCCAGCACCAGCGCCAGCGCGCTGAACGCCGACCAG
CCCCCGATCGCGCGTGCACGCTGGCGCGGATCAGGGAATGCATGGCTGAGGATCGGCATC
GCACTCGGGATCAGCAGGGCGCCGGCCACCCCCTGCACCGCCCGCCCCGCCACCAGTGCG
GAAAGACTGCCTGCGCAGGCACACAGCAGCGAGCCCACGGTGAAGGTCGCCACGCTGAGC
AGCCACATGCGGCGGTGGCCATAGCGGTCACCCAGCGGCCCCGCCGACAGCATCACTGCG
GACAGGGCGATGGCATAGGCGTTGATCACCCACTGCAGCCCGGCCATGTCGGTGTGCAGT
GCCTGCTGCAGCGTCGGCAGCGCGACGTTGACGATGCTGATGTCCAGCGAGGCGAGGAAG
GTGCCCAGGTAGGCCGCCAGCACCAGGGCCGGCCGTCGGAAGCGTTGCATGTGCGGATGC
CGGGAGGGAGCGTGCGCGCATCGTAATTTGCTGACTGACCGTCAGTCAATGACCGACGGT
CAGTCATTGCCGGAGGAAGCTAGAATGGCGACCGTCGCACCCGGACCCCGCCCCATGCAG
ATTCCCGCCGTCGCCAGGCCCCGCACCAAACCCGCTGAAACCCGCCAGGAAGAGCTGATG
GACGCCGCGCAGGCGCTGTTCCTGTCACAGGGCGTGGAAGCGACCACCATCAGTGACATC
GTGGCCGCCGCCGACGTGGCCAAGGGCACGTTCTATACCTACTTCGCCTCGCGCACCGAG
ATCCTGCAGGCGCTGGCGCAGCGCTACACGCTGCAGTTCATGGCCGAGGTCGACCATGCC
GTTCAGCAGCAGCCTGCCCACGATGGCGTGGCGCGACTGTGCGCCTGGATCCGCGCCAAC
ATCGAGACCTATGTGCGCACGCACGCACTGCACGACGTCGTCTACGCCAACCATCACCAC
CACCAGCGCGGCAATGCCGAGCGCAACGCCATCCAGCAGCAGCTGCTCGACATCCTCGAG
GCGGGCACCCGTGCAGGCCTGTGGCAGCTGCCGGCACCGCAGATCACGGCCTCGCTGATC
TATGCCGGCGTACATGGCGCCACCGATGACCTGATCGCTGCGCCCACGCAGGACGCCGAC
ACCTTCATTGCGGCGGTGGTGGCCGATTGCCTGCGCATGGTCGGCGTGTCGCCGGCGCCG
AAGCGTGGCGGCACCCGTCGCTGAAGCGCCCGCCGTCGCTCAGGCGTGGGCGAGGATGTT
CAACAGCCGGCCGAACGGGTCGCGGACGAAGAAGCGCCGCACGCCCCAGGGCTCGTCGGC
CGGGCCATAGTCCAGCGCGATGCCAGCCGCGTGCATGCGTTCCAGCACCTCCTGCAGGTT
GTCCACTTCGATAGACAGGTCCGGCACCGGTGCGCCGGAACCCCCTTCGCTGGCGAAGCT
GACCTGCGCCAGCGCACTGCCCTGCCCGCCATGGGTGACGATCCAGCCATGGTCCATCAC
CACCGGCATGCCGAGCAGCTCGCCATAGAATGCAGCGGCGCGGGCGGGATCAGACGTGGC
GATGTTGGCGACGACACGCATGACGGCCATGTTCCACTCCACCAGGAAGAATGCGCCGAG
AGTGCCCGACCCTGCGCACAAACAGAAGAGCCCCGTCATGGACGGGGCCCGTCATCAGCC
GATCATGGCTGGGCTTACACCGCGCCGCAGCGCTCCATGACGCATCGATCGTATTCGTAC
TGGCATTCCATGGCATCACCCCCACCGGCTACACACGCCTGGTAGGCCTTCCAGCAGGGA
AAATCGCAGGGCTGGACCGGTCCGGCCACGGCCACCGAGCCGCTGCAGGCCAACGCGAAC
ACAGCACCGGCGATCACTTTCCTGAAAGCACGCATCGACATCACTCCTTGATAAGCCTGG
TGAGCCCAGGCCGGGCCACCTTAGCGCTGCACACGGGACGTTGGGTGAAGGCGGATGCGG
CTGGACTCAGTGTTGCAGCATTCCCAGGACACGCAGTCGCCCGGCCAGCTCATTACTGTT
GCGCCACGGCAGGATCGGCGAATTGCCGCGCTCGTCCGGCGGGGTGTCCGGCAGCGCGTC
GGACCTGCCACCTGCCCCTGCAAGCGGCAGCAGCGGCCGCTTGTGCAGCCAAACCTCCGA
GATCGTGCAGGCGCGCCCACCGCTGACGATGCAGGCATCACCGGCAAGGGCCATGATCAG
GTTGCGCGCATCCCCCATGCCACAGGGCACCACCACCGTGGCCGGCCAGTCGGCCGGCGG
CATGCTGCCTTCCGGGATGACGCTGGGCACCTGGCCACCAGCTGCGCGCTCGAACGCGTC
GCTGCCAGGATCGGCACCGCCCAATATCGCCAACGGTGGTTTACGGAATGCGGTACGCAT
GGGCGGTTCCGAAGCCTCGGAAGGAAGGGTCACGGTGCCCTGCCCGCTGGAGCCGCACCA
TGCACCGATCACAAAACATTAACACGTTCATAAAATTCCCTTCACATTACTGGGGGATAT
CGCCATGCCTTGGCGTTAACGGCCTTGTTGTCCGTCAACCAAGGAAGTTGTCCGATGAAT
CACCCGCTGTACGGCCGTTCGTCCCGCTCCCTGTCGCATCGCCCGCTGGCGCTTGCCGTC
GCCAGCTCGCTGCTGCTGGCCACCGCACTGCCAGCCATGGCCAGCGAATCACTCGAGGCC
TGGCAGCAGCAGCGCCAGCTGCAGGCCGCGTGGGCGCAGCCCGCTGCCAGCACCGCACCT
GCAACCACGGCCACTGCAGCCGCCGCCAGCAGCACCGCCGTTCTTGGCAACCCCGGCGAT
CCGGCCAGCTGGCGCAGCGATGAATTCAACGCCGATTGGGGCCTGGGCGCGATGGGCGCG
GACTACGCCTATGCGCGCGGCCTGACTGGCAAGGGCGTACGCCTGGCGCTGTTCGACTCG
GGCTCCGCACTGGCGCATCCGGAGTTTGCAGGACGCAATACCTCCAGCATCACCATCGGT
GCCGACTGTGCGACGCCGGGCGTGGTCGCAGGGGCCGGCGCCTGCGGGCAGACCCGCGGC
GAACAGCCCGGCTACAACTACTACGGACTGGGCGCCGGCGTTCCGGCCTCACTGGCGGCA
CGCCTGATCGCCGCCGGCCAGCCCTACGGCTTCAGCTACGCCGACCACGGCACGCATGTG
CTTGGCACCATCGGCGCCAACCGCAATGGCACCGGCATGCATGGCGTGGCCTTTGGTGCG
GATCTCACTGCCGCCCGCGTGTTCGGTGACACCTACTACGAGTGGCGCCTGGACCCAGAC
AGGTTCTATCGTCCGCGCGCGGTGTACCGCACCGATCCGGATGATGCCGCCACGCTGGAC
ATGTATGCGCAGATCCAGGCGCAGGGTGTACGCGCCATCAATCACAGCTGGGGCATTTCC
ACGCGCAACATGACCGCCGCCGCGCTGGACCAGCAGTACGCCAGCATTGGTGCCGACTAC
GGCGTGTACGGCAGCATCTACGCCAACAACGGCGATGCCCCGGGCTCCACTCTCATCCAG
GTGTGGTCGGCTGGCAACGGCAGCGGTGCGGTTGCCGGCATCACCGCCTCGATGCCGCGC
TGGAAGCCCGAACTGGAACCGTACTGGCTGGCGGTCGCCAATGTCCGCCGGCCCGACGCC
GCCGCAGGTGAAACCGACTACGTGATCGATGGCAGTTCCAGCATCTGCGGGGTTGCCGCC
AACTGGTGCATCTCGGCCCCAGGTACCGATATCGTCAGCACCATCGTCTCCGGCGATATC
CAGGGCCGCATCGAGAACACCTCCGCCTACGTGCGGCTGATCATCGACAGCGAGAACACC
AACTACGTCTACGGCACCAAGACCGGCACGTCGATGGCCGCCCCCCATATCACCGGCGCC
CTCGGCCTGCTGATGGAGCGCTTCCCGTACCTGGACAACGCCCAGGTCCGCGACGTGCTG
CTGACCACCGCACGCGATCTCGGCGCGCCAGGCATCGATGCAATCTACGGCTGGGGCATG
GTCGACCTGCGCAAGGCCATCGAGGGCTATGGCTCGCTGCGCGTGGACACCAACGTGGTG
ATGAATCAGAGGGCCGGCGGCCTGAAGGTCTGGGAAGGCGATGCGTGGGACAACTGGACC
AACGACATCGGCGGCCCCGGCAAGCTGACCAAATCCGGTATCGGTTGGCTGCGCCTGAGC
GGCAACAACAGCTTCAACGGCGCCGTGGTGCAGGACGGCATGCTGGAGTTGAACGGCGCC
AACACGCTCACCTCGGCGGTCGAGGTCCAGGGTGGCCGGCTGCTGCTCAACGGCAGGCTG
GTCTCCACCGCCCTGACCACCACCGGTGGCGTCAGCACGGTCAGCACCAGCGGCGTGCTG
GATAACAGCAACCTGGTAGTCAACGGCGGCGTGGTGTCCTTCAACGGCACGCAGGCCGGT
GGCACCACCACCGTCGGCGCCAATGGCCTGCTGAAGGGCGTCGGCACGCTCGGCAACACC
CGCGTGGACGGCATCATCGCGCCGGGCAACTCGATCGGCACGCTGACCATCAACGGCAAC
TACGTGCAGGGCGCCACCGGCGTGTATGCGGCGGAGCTGGCACCGGGTAGTCGCAGTGAC
CAGCTGCACGTGACCGGCACCGCCACCCTCGGCGGCACCCTGGTCGCCCTGCCGGAACCG
GGCGTGTATTACCTCGGCGAACAGTTCAACGTCCTGCGTGCCGACGGTGGCATCAGCGGC
CAGTTCGCCAAGACCGACTTCAGTGCGTTCTCGCCCTTCCTGCAGTTCAGCCTGGCCTAC
GGTGCCAATGGCACGCGCATCGACGTTGCCCGTGGCGCTTCGCTGGCCACGGCTGCCAAC
ACGCCCAACCAGCGTGCGGTGGCGGCCGCCGCCGACCTGCTGCCGATCGCCCAGGGCCTG
CCCAAGCCGCTGACCCAGCTGTTCCCGCAGCAGGTCGGTGGCGTGCTCGATGGCCTCAGC
GGCGAGCTGCATCCGGCCACGGCCATCGCCCTGGTCGAGGGCAGCCGCTACGTGCGCGAT
GCCGCGTTGTCACGCCGTGCCGGCGCCGCCGCACCCGGCAGCGACGTGGGTGATGCGACG
GGCGCATGGGTGCAGGCCATCGGTGGCAACAGCAGGCTGGACGGTGACTTCAACACCGCC
CGCACCGAGGCCAACAGCAACGGCCTGCTGGTCGGCATCGACCGCGAGTTCTCCGGCTGG
CAGGTCGGCGTGCTGGCCGGTACCGGCCGTACCGACGTCAAGCAGCAGGACCGCCGCGCC
AAGTCGAAGATCGACAACACGCACTTCGGTGCCTATGCCAGCCACACCTGGGGCGGCTTC
GGCCTGCGCGGTGGTGTGGCGTGGAGCAAGCACGAGGTGAAGAGCACGCGTGAAGTCGCC
TTCGCAGGTTTCAGTGACAGCCTGAGCGCGCGTTACGACGCCCGCACCCGCCAAGCCTTC
ATCGAAGCTGGTTATCGCTTCGGTGGCCCCGAAGCCGGGCTGGAGCCGTACCTGCAGGTG
GCGCGCGTGGAAGTGGACCTCAAGCGCATCAGCGAACGCGGTGGAGCAGCGGCGCTGCAG
GGCAAGATGGACGACACCGGAACCACGATCGCCACCGCCGGCGTGCGCTTCGACAAGGGG
CTGAAGGCTTCGTTCCAGCAGGACAGCTGGCTGCACCTGCGCGGGGGCGTCGGCTATCGT
CGTGCCTCGGGGGATCGCAGCCAGGTCGCCAACCTTGCGTTTGCCAATGGCAGCTCCACG
TTCGCGGTCAACGGCGCGCCGATCGCCGACAACGCGGTGGTGGCCGAACTGGGCCTGTCG
GCGTGGCTCACCTCGCGCCAGCAGCTGGAGCTGGGCTACAGCGGCCAGTTCGGCAGCGAG
AGCCGTGACCATGGTGCGAATGCACGCTGGTCCGTGCGTTTCTGATCTGTGCCTGCAATG
CGATGAAAACAGGAGGGGCGGCCGATCGGCCGCCCCTTCTGCTTGCGGGTGACGCTCTTT
CAGCTCAGGCGCACAGCGCCTGCATGGCCTGCGCTGTGACCTCGACGATCTGCCCATCCA
CGATGTGGACGCTGCGACCCGCGCACGCCGCCAGCTCCTTGTCATGCGTCACCATGATGA
TGGTCATGCCGCCCTGGTTGAGCTCACGCAGAATCTCCATGACCCCCTGCGACATCTGCG
AGTCCAGGTTTCCGGTCGGCTCGTCAGCCAGCAGCAGGGCCGGCGTGCCCGCGATGGCGC
GGGCGATCGCCACGCGCTGCTGCTGCCCGCCCGACAGTTCGCCGGGATAGTGCGACATGC
GGCTGCCCAGTCCGACCTGGGCCAGTGCCGAGACCACACGCTGCCTGCATTCGGCTGCCG
CCATGCCACGGTAGCGCAGGGGCACCTCCACATTGGCCTGGATGGTCAGATCCGGAATCA
GGTTGAACGCCTGGAACACGAAGCCGATCTTCTCGTTGCGCAGCGCGCTGAGCGCCGCGT
CGCGCATGCCGCCAACATCCACGCCACCGATCGCGTAGTGGCCGCCGGAAAAGCCCTCGA
GCAGACCGAGGATGTTCAGCAGTGTGGACTTGCCGGAGCCGGAAGGGCCGGTAATCGAGA
GGAAATCGCCCTCCTGCACCGACAGGTCGATGGAGCGCAATGCATGGGTCATGACTTCAC
CCACCTGGAACACTTTGCTGACGCCTTGCATCCTGAGCATGGGAATTCTCGCTTGCAGAT
GGAAGCAGCGACCGGCCAAGGCAGCTGCGGGACTCACAACGAACGGATGGCCGACACCGG
CGCGATGGCCGCGGCACGCAGCGCCGGCAGCAGTACCGCCGCCTGGCCCAGCAGCAGCAG
GATCACCGCACTCACCGGCAGGTACAGCAGTGGCAGGCGCGGCAGTTCGTAGAAGCGCAT
CAGGGTCAGGTTCATCGCGTAGGCCAGCAGAGCCCCGGCCGCGATGCCGATGGAGACAAT
CAGCAGGTTCTCGATCTGGAAATAGCGCATCACATCGGTGCGCGTGGCCCCCAGCGCGCG
GCGGATGCCGATCTGCTTGCGACGTTGCTCCACCCAGTAACTGGCCAGTCCGACAATGCC
CAGGGCAGTGGCAGCCAGCAGTGCGATGATGACACCGCCCAGCAGCCCCATCATGACCCG
GTCACCTTCGAAATGCCGCTCGCGCAGTTCGGAGATCCGCCGGCTGCCCTCGACATCGAA
CACCACGTCCGGCGCGACACGGCGGATTGCCTGCTGCGCATCGCGCATTACGCGGTTCAT
GTCGCCGGCCTCGGCGCGCACCAGATAGCGGCCGGTCAGGCGCGGCCCCTGCGATGCGGG
CACGATCACCGACCAGTCCGAGCCCTTGGCTTCACCGCGGCCGGGGCGGGATACGGCCAT
GTGCTCGACCACGCCGATCACCCGCAGCCGGGTGTCCATCGCCCACAGGCTCTTGCCCAC
GGCGTTTTCGCCGGGCCAGTAGCGTTGGGCCAGCTCCTGGGTGACCAGCGCCGGGGGATT
GGCCGGCACCAGTTCATCGGTCGGTGCGAACTCGTCCGCACCGGGCATGCGCCCCCCCAC
CAGGTGCAACTGCAGCGCGTCCAGGGCCACGGCATCGGCCAGGTAGAAATCCAGAACACC
GCCGGGCACCTGCTGGTCCTCGTCCAGGTTGACGCCGGCGCGTATGCCCGGGCTGCCGAA
CGGCATGGCACTGACCAGCCCGGCCGCCGTCACGCCGCTCAGCCCCCGCAATGCACCAAC
GACCCGCGCGTTGACATCGTTGGCGCGCTCGGCATCGATGCCGTCGAGCTGGATCACCCC
CAGCCGTGACTCGTCCAGGCCACTGACCAGCTGCATTGCAGCGTTCCGCTCGATCATCAG
GAAGATCGCGTTGCACAGCACGGCGCAGGCCAATGCGATCTCCATCGCGATGAGGAAGGT
CGCCAGGCGGTGCCGGCGCAGGGCCGAAAGTACGATGCCGATCTGCATGGTGGTTCCTCT
ACAGAAGCTTCAGTTGGGCGATGGGCTGGACCGCACTGGCACGGATCGCGGGAATCAGGC
TCGCCAGCAGGCTGGCCAGCACCGACAGCGCCAGGGTGAACAGCAGCATGGTGGTATCAA
GCCGCGCCAGGTCCGCATAGGCCACCGGCTGGCTGCGCACCGCGCTCAGGCCGAGCCAGG
TCAGCAACAGGCCCAGCGTGCCACCCAGTGCCCCTACCAGCGCGGCCTCGACCACGCACT
GCAGGAAGATCGCCGCGCGGCTTGCGCCCAGTGCGCGACGCAAGCCGATCTCGCCGCTGT
AGCGCAGGAACTTCGCCAGCAGCAGACCGACCACATTGGCAATGCAGATCCCGAGGAAGG
CGAAGGCCAGGATGGCCTGCAGCTTCACGTCGCTGGGTACCACCTGGTTGAAGTCGAGCC
ACTGCATCAATGAGCGCAGCCGCGTGTTGTCGGCGTGGCTGATCCGGCCCAGGGCCTTCT
GCTCAGCGGCATAGTTCTGCAGGAACCGCTGATAGGCGGCCACCTTGGCGGCGCTGTCCA
GCTTGACCCACAGGTGTACCCAGACACACGGCGCGGTCTGCAGCCGGCCGCGCTCCTCCG
GCGTGGACCAGCAGGTGAACGGCACGAAGTCGCCGTCATTGATCTCCAGGCTGGATGTCA
GCGGCATGAACAGATCATCGGCCGAGGCGAAGAAGCCCGACGTGTTGCCGCCGCTGAAGC
GGCCGCCCCGCACCTTGTAGAACAGCGGCGAGGGTCGCCAGGGCGCGAGCACGCCCACGA
TGCGCATCGCGGTGTCCTTGACCCGCAGTGTCTGCCCCACACTGTCGCCCCCACCGAACA
TCTGCTCGTTGAGCTCCGACGAGATCACCACCACACGTGCGCGCGCGTCATCCTCCTCGC
GCGACCACCAGCGTCCATGCGCCAGCGGCACCGCGAACATCGTCGCGAAGTCGGTGGTGG
TGGAGATCGATGAGCGGATGACCGGTGGCGCGCTGCCCTGATCGGGCCGCAGCTTGACCG
GATTGGCAACCACCAGTGTCTGCTGGTCCGCGCGCCCGGACGACCACAGGTCGAAGGCCG
AGCGATAGTCCAGCACGTCGTACGGCTCGCGGCCCTTCGAGTTCGGATTGGCATCCAGCT
GGGGGTAGTAGAGGTCACCGCTGCGCCCGGGCAAGGGATCGCCGGACAGCAGGTAGACCA
CGGTCAAGGTGGTCATGCTGGCTCCAATTCCCACCGCGATGGCCAGCACCATCAGGGCGG
TGATGGCCTTGCTCCGCAGTGTATTGTGCAGCGCCACCTGCGCGCAGTAGACCAGCCTGC
GCATGCCCGCACCCTTTTCTGCACCCTGTATCGACTTCATGTCATGCCTCTCCCCGGACG
TGCACGGGCGTGACCCGTGCCGGTTGCCACATGGACCTGCCAAGTTCGTGTACGTGATCG
AATCGGGCGCGGTAGGCCTCGGCGCCGTGCATGATCATCACCAGCATGCGGCCATGGCTG
CGTGCGAAGATCGCGTCCATCGCAATCTCGCGGCTGGCCGTATCGAGGTTGGCGACCGGC
TCATCAAGAATGTAGAGGTCGGCGTCCTCGCCCAGCACCATCGCCAGGGCGATCTTCTGC
TGCTGCCCTGCCGACAGGGTTTCCGGCAGGCTGTCGGCGATCCCGTCGCCGTCCATCCCC
AGTCGCGCCAGCAGCACCGGATCGGCGCCGAGGTCGCGCACCTTCAGCGGAGGGAACTGC
AGAGGAAGCGTGATGGCGCGGATACGCGCCGGTCGCAGCAGCTGGCCGGCGACGGGCTGG
AAGTACCCGGCCAGGACGTTGGCCAGGGTCGTCTTGCCGCTGCCATTGTCGCCAATCACC
AGTGCACGTTCACCGGGTGAAAGGGCCAGGGTGAAATCCGAAAACACGGGAGTGGCGCCG
TACCCGTAGCCGATCGACGTCGCCAGCAGACCACCCTCGATGTGCGTGGCCGATGCCGCG
GCTGCCGGCGCGGTCATGAACTCCGCCACCCGCACCACCACCACACCGTGGCTGTGCATC
TCGGCAATGTTCTTGAAGATGCCGATGAGCGTCGTGGCTGAGCGCCAGAAGGCGTTCATG
AAGGCGATGAACGAACCCAGTGTCATCTGTTGGCGGAACACGAACAGTGCGCCGACGAAG
ATCGAGCAGACATCCGAGATCACCATCGTCAGGTCGCTCGCACCCTGCAGGGTCCTCACC
ACCCTGAAGCGCTGGTAGGTCGAATCCAGCACCTCGCGCAGGCTGCGGTCATGGGCCTGC
ACCGTCCTGGGGCCCAGGCCGAACGTACAGACCATCTTGAAGGCAGACACGGCCCGGGTC
AGCAAAGAAACCAGTTCGGCCTCGCGGTCACGCTCCACCACGGTCAGCTCGCGGATGCGT
CGGCCAACCAGCACGCTGACCGTGGTGGCGATGGGAATGATGGCCATCAGCACCAGGAAC
GCACGCCAGGAGATGATCAGCAGGGCTGCGATCAAGGCGACGAATGTCACCGCCTGGGTC
AGGGTGGTGCGTGCGACCGACAGCATCGGCACCACGCCATCCTTCACGTCCGAGCGGATC
CGCGCCACATAGTAGCCAGCCCCCTTCTGCACCACCTCGTCATAACTGCGGCCATAGTAG
GCGGTCAGCAACGAGGTCCCGATCCGCTCCACGATGCGGTTATCCACGCGCTGCTGCCAC
AGCGCGCAGCTGTAGTTGCCCAGGTTGGTCACCAGGCACAGCAGCAGATATGCACCGGTA
AGCAGCAGGAAGCGATTGAAATCCTGCCGGCTGGCGGCCTCGTCGAAGATCGCGCGGATC
AGCAGCGGATGCAGCAGCCCGCCCAGTCCGCCGAACATCGCGGTGGTGGCGGCCACCGCA
AGGTAGCGCCCGCGGAGGGGGCCGAGCAGGATCGCGAAGCTGGCGAGGATGGCGCGCACA
CTGTGCCGCTGCGCGGTCTGCTCGCGCTGAAGTGGCTGTCCGGCCGGGTGCGGGCGCGCA
TTCATGCAACCGCCGCCTGCCCCACCCCGGCTCCGTCCACTTCCCGTACCACCGCGCCAT
GCACATCGAGTGCATCCAGGAAGAACTCATCCGGCGCCAGCGTGTCGTACCGATGCAGGG
CGCGGATCACTCCGGCGATGCCGGTACCGTGGTCGAAGGAAATGCGGAACAGATTCTCGC
CCGGCACCGCCGCCATTCCCTCCTCCTCCTCGAACAGATACAGATCGACGATGCCCTGGT
ACGGTCGCTCCGCCATCTGCAGGTACCTCGGGTCACCGGAGTAGAGATGGGCGTCGACAA
ACACATCCAGCATGCCCGACAGGCCATACAACAGACCGCAGAAGCCGGAATACTTGCGAT
GGAAGTCATCCACCAGCCGATTCACGTCCTGCCACAGGCCGTAACGGATCGCGACCTTGG
CGATGCCCGCAGTCCCCTGCTCCAGATAGGGTTCATAGGTGTTGACCTCTTCCGGTGAGC
TGGGGAAGGTGGTCACCCCGGTCTCCAGCTCGAAGCCGTAGGAGAGATCGTGTCGCAGTG
CCTGCTCGCCAAGCACGCGCCATGCCGGATCACCACTGAGCTGCGACAGCCTCAGCAGGA
ACAGCGCCACGCCGGCCTGGCCGTAACCCATGCCGATGCGGACGCCACCTTCGTCCTGCC
AGTAGGCACCCCGCTCTCCGTGGTGGACGGTGTCTGCAAGCCGCCGCGCCAGCGACAGCG
CCCTGTCGAGATGCCCGGGCAGGCCGGTCGCGTGATGCATGGCCAGGTGCGCCATTCCGA
TACCCGCCATGCCGTGATAGAGCGAGTGATGCGCATGCAACAGGTCACTGCCGTCAGCGC
TGTCGAGCAGGCTGCGGGCCAGTTCCACCTCGCCACGCAGCAGCGCCGACCAGGCGATGC
CGGCAAGGCCGGTGAGGAACCCCGGCGGTAGCGATGTGCGATCCAGGGCCTGCAGCTCCT
GCGCATAGCGCTCCATCACCGCCGGCGACGGCTGATGACCCACCCCATGGAAGGCGTGGA
TCACACCGGTCGCCCCCAGACCAAGGCTCATCGTGTTGGTGGAGTGCGAGAACGGATCAA
GTGGGAACAGCGTCCGCTCCGGCTGCAGCCGGCTGTGTGCATCCATGAACGCGAGCAGCC
GCCGGATACACTGGCGCGGCGTCGGCAACGGGCGCTGCGGCGACGAGAACGGCGCCTGCA
GGGTCGCCGGCTGCTGCAGCAGCTGTGCGGCCTCTTCCAGGCCGATACGGTCGTCCACCA
GCGCCTGGATGACCTCGGCCACTGGCGTGTGCTGCCAGCCGATATCCTCCATCATCACCG
GCAGCACCTTCTGGAACAGGTCGGTACGGATGTAGGCCATGGCCATCAGCGGGAACAGGC
AGTAGAACATCACCACCGCGGTCGCATAGCGGTCATCCCTGAAACAGCTGGCGCGCTTGC
GACCCTTCATGATCCGGCGGAATCCGGGCGTGTGGATGTCATCCCACTCATCGCTGCCGT
CCAGGAACGCGGCCTCCAGATCGATCAGGCGCACACGCATGTTGCTGCGGTCGACCATGA
TGTTGGACGGCGAGATGTCACCGATCACCACTCCCACCTTGTGTGCGCGGTCGACCGCGC
GAAGCAGACCGGTGAAGATGGTCACGCACATCCCGTAGTAGTCACTACCATCGCGTGCAC
TGGGACGGGCCTTCATCAGCGGCGAGTGCTTGAGCATCAGCTCGCGAAGATCGAATGCAT
CCAGGCGCTCTTCCACCAGATAGCTGTTTTCCCAATCGGTGAATGCATCCAGGCAGCGCG
GCGAGGCGCCCACCGGGCCCAGCAGTTCCAGATTGCGTCGTTCGCGTGCCAGCCGGCTGG
TGGCGTCGAGCCCTTCCCCGTGCATTTCCACATGCGGCCGCGCCTCCTTGATGACCACTT
CCTCCCCGGTGACCTGATCCAATGCCAGGTAGACCCCGCCCGTGTTGGAGAACCCAAGCG
CGGCCTGCACCTGATAGCGGCCCTCCTTCAACGTCATCTCGCCGGGATCATCCTCGCTGG
GGAACGGGTCGGTTTCCCAGGCAGGCACCTCGAAATAGGGATTGCGCAGGTCGGGAACAT
GGCTGCCGTCGGGCGCGACCAGCATCGGCACCTTCTGGCCGATGAAATCAAGCCGGTACA
CCTGGCGCATGCCGCCATAGCGGTAATACAGGCAGCGGCAGTCCTTGTAGCGTCGATCGG
ACAGGATGTACGAGCCATCTTCGTCCTTCAGCGCCCCATGCAGCTGCTCGATGAAGCGCG
TGAAGACCGCAAGGTCCAGCGGATAGAGCGTGATGAACTTGCCCGAGCCACCGCGTGGCC
AACGCTTGGAGCTCATCATGCGCATCGTGTTCATGTCATTGGCGAACTTGAACTTCACGC
GCTCGGCCAGGGCCATCCGGGTGACGGTGCGCAGCAACCGCTGGCAGTTCTCCTGCGTGG
CTGAAACGTGGATCTTCCAGCCTTGCGGCGGCAGGTTGCCGGCGACCGGGTCGCCATGCG
TCGCCAGGTGCGACCAGACTCCGATGCGATGGATCGTCCACGCCCTGCCGGCCGCCTCGA
TCTCCGCTTCAACGATACTGCGGAAATCTTCGCTGGGCCGGTACTGGTTGTAGCTCAATT
CGTAGAACCGCTCGTCGCCCCCCACATAGGCGGCCTTGTCCATGTGGCGTGCTTCACGCA
GTGATCGTTGACGCGCTGACATCGTCTCTCCCTGGTCGGTTCCACGGCTCATTTGCCCGG
TGCACACATCCGCGAACGCCTCGCACATGCGCGATGGATGCATTGCGGGCGCTCCAGCCT
GCAGGCATCGCAAAATGCGGAATGCGGATTCCCTGCCTGCTTCATTCGTAAGCACGGCGT
GAAATCCGCCGGCTATCGCTGCAATGCAGCCGCCCGGAATGTCCCTGCAGATCGATGATT
GCCACCGTACCTTGCCGCTACATTGCGCAGGCGATTCTCATTCCACAATTGACTTGACTC
ATTCCAATCGGCAATGCCATTTTCCATCCGCCACGTATAGACCGGGGTTCTTCAGCAACT
GCAACAGGGCTTTGAGATTGCGTGGTGCAATCGCGCAGTGAATCATTTCATTGCGTAACG
CGTGGGAGGCACGCATGCCTCCCGATCCCATGTACGACTAAGGAGAGTTGATATGAATCG
CGTCCTGAATCTGCAGCGCCTGATGATCGAAAACCAGCAGGAAAACCTGGGCAACAGCTG
CAGCAGCTCCGACAGCAACTGCTGCAACGGCTAAGCCTCTCCGGCTTGCCTGAGGTGGTG
GTGCGCGCCCACCACCTCGACATCTGCCACAGCGTGATGCACCGCCACGTGGCAGGTCTC
CATACGACGTAGAGATCGCTTGGCAGGCAGCCGTCCGCTGCCCGCGCTGCGCGTCCTGCA
TCTGCCAATGCCAGGACAGGCATCCCGGGGGGGGGATGATCAGCCAGCTGCAGCACGTGC
TGCAGCCGTGACCATTGCTCGGCCCCGCTGCGACCTCACCACCATGACGGACGCTACGCA
GTGCGCCTGCACGCCCGCCGGATCCAGCAATCAGGAAAAGACGCAGCATGCGCATCCTCG
TGGCCATGGACGACGCCGAACTTGCACAGGCGCTTCGCAACGTATTGCAGAGCCGCAACA
TGCTGGTGGACCTCGTGGCAACCTGGTCACTGGCCAAGGCCGCGGTACAGGCCGTGGAGT
ACCGCGCCCTCATTCTCGACCGCTGGCTGCCCGAAGGCGATTCACTGAAGCTGGTGCAGA
TCGTGCGCGGCTTGCGTACCTGGCTGCCCATTCTGCTGTTGGGGCGCCACAACCACGCTG
CAGACTGCATCGCTTGCCTGGATGCCGGTGCCGATGACTACCTGCCCACGCCGTTCGAGT
TCGACGAACTGGCCGCGCGGCTGCGCGCGATTACCCGGCGCCTCGACGCTGATGCCGGCC
ACATTCTGAGAATCGGCAATTTCACGTTCGATTTTTCCAACCGCATGGCATTGGTAGGCG
GTGCGCCCCTGAGCCTGCCGCGCAGCCAGCTGCTGCTGCTGGAAGCCCTTTGCGCCCGCC
AGGGCCGGATCGTCCGCCATGAAGTGCTGAGTGCTGCCGTGCACCTGGCCGGCGCCGACG
GCGGTACCACCGTGTTGGATCCGCACGTATCACGCCTGCGCCGTGCCCTGCGCTCGGCCA
GTGTCAGCATCGAGTCCAAGCGTGGGCTGGGCTACATGCTGAACGACGACGCGGCCTGAT
CAAAGGCCATCGGCGCGGGCCGCAAATGCAACAGCCGGGGCGGTAAACCGCCCCGGCTGC
CAGTCCCGCTGATTGGGCCGACCGCTGCGGTCAGGCGGCCTTCATTGCGTGCTTTCGCGC
ACGCATGACGTTGTGGCACTCCTGCACTTCCGGAAGCAGCTGGGTCACTTCCTGGCGCAC
GGCCGGCGGCAGCTCGTTGTCCTGCAGCACATCCTTGAACGCGCCCAGCAGGCGGTCCTC
GGATTCTTCAAGTTCAGCCACGTAGCCATAGTTGGTGTCACCGAAAGCGGCTCGAACCTT
GCCGTAGAACTGCTGCATCGAACCGACCACGGTGCCATGTTCGGCCGGCTTGCCACCGCT
GGCGGCCACTGAGCCGCTCAACGCCGCCACGATGCGGCCCTTGACGCCAGCGATGCGGGT
GAACAGTGCCGACAGCTCGGCATCCTTGACCTTGGTGGCCGCTTCTTCATAGAACGACTT
GCCATCGCGGGCGATTTCGATCAGGTCGTTGAGGCGATGTTCGATGGTGGACTGGGTGCT
CATGGCGTCGCTCCTGTGTGCTCGAAAGTCAGTGGAGAATGGCAGTGCATCTGCATTGCC
TTCGACCCCACTGTGTGCAATCGCGTGTGCCAACCAGGTGAGCACGAATTGATGCACGCA
TCACCATGCGAAACACCTGCTGACTTCGTCATTTCAAACATCGTCGGCTTTCACGGAATC
TGAGCGCGTTGCACGCGTTACCACGGTGCGGTGACGATGATCAGAGTGACCAGCAGCGCG
ATTGCCAGGATCACCAGCAGCACGTGCCATTGCTTCCAGGTGGGTCTCGGCTTTCCAGGC
GTATTCATCGATGGGCTCCTGCGCGGGCGGGGAATGGGGTTGCCAGACTGAAGCGCAACG
GCATCGCACAACGTCGACGTGAGGTGCACGTTTCGTGCAGACCTTGCTGGAATATCGGGC
CGCATCGGCCTTCCGCACCCGTGCCTGGCGGCATATTCAGCAAGTACCACACCCGACACC
GCCAGCAGGCTGCCACCCAGCACCCCATCCGCTGAGTGACTCACCCAGCAGCATCACCGC
CAGTGCGGCGGTCACGATCGGCACCAGGTTGAAGAATCCCGAAACGCGCGCCGCGCCCAA
GCGCGAAAGACCGGTCATCCAGCTGAGGGGCGCAAGGATCGATGCACACACCGCAGCGAA
ACCGAAACAGCCCACCGCGGTCAGGTTGTTCACTCCGGCAGCTGCACCGGCAGCAGGATC
AGCGACGCCGCCGTGGCCTGCAGGAACAGTGACTCCAGCACCGTCAGCGGAATCTTCCGG
CGCTGCATCAGCACGATGCAGGCGGCAAATGCACGGCCGAATCCGTGGCCGAGATCGCGC
AGCGGCCTCACATGAGCGTGCGCACGCTGGAGCGCATGGCGCGCAGTGAACTGGGCATGT
CACTCGGCGGCCGGCGTGGGCGTGTGAAGTTCGTGCGCGCCACCGAGGCGCTGTGCACAC
GCAAGCCGATCAGCCGCATCGCCGGGGAGCTTGGCTATTCACGCGTCAGCGCGTTTGCCG
AAATGTTCAAGCGGCACGCGCAGTGCACGCCCGATCAGTATCGGGAGCAGCATCGGGCCG
GGTGAAGGCCCGCATCGAGGGCTGTCGATTTCCCGCCCCGTCGCTCGTCGGAACAGGAAA
GGCAGGCCCATCGGCCTGCAGGAGCGCTCCAATGCCACCGATCCTCACCGCCTTCGCCAC
CTCCCCCGACCGCGGCCAGGGCCTGGCCCGTGACATGCGCGTGCGCTGGGCGCTGGAGGA
ACTGGCCGTGGCCTATGACGTACAACTGCTCAGCTTCGCCGAGCTGAAGCAGCCCGCGCA
CCTGGCACGGAATCCGTTCGGGCAGATTCCCACGTGGCAGGAGGGCGACCGGACCCTGTT
CGAATCCGGCGCCATCGCCCTGCACCTGGCCGAACAGCACCCCGGCCTGCTGCCGCGCGA
TCCGGACGCCCGCATGCGCGCGATCATGTGGGTGTTCGCTGCGCTGAACACGGTGGAGCC
CCCCATCGTCGAGCGCTCCATGGCCTGGGTGCTTGAGCGCGAGCAACCCTGGTACGCGCA
ACGGCTGCCAATGCTCGATGAGCGGGTCCGGACGCGGCTGGCCCAACTATCGACGTGGTT
GGCCAGGACAACGTGGCTGGACGGCGAATTCAGCGTGGGCGACCTGATGATGGTCTCGGT
GCTGCTGCGCCTGAAGAGCAGCGGCCTGCTCGACCAGTACCCACAGGTCGCCACCTATGT
GGCCCGGGCCATGCAGCGGCCCGCCTACCAGCGTGCGTTTGCTGCGCAGCTGGCGGTTTT
CCAGGACGCCTAGCGCTGCGCCTCCTCCCAGGCAACAAGGGGCCAGCAGTCACGCAGGCC
CCATGCGTTACTTCAATCGACGCGATCTCCAGTTCAGGTAACCCCGCCAGCCAAAGGGAG
CACTAAAAAGCGCAACCGCACCGCACGCCAGCAGGCCGTTGAACATCCAAGGGGTCAGCT
CCGGGGAACCTGCCGACATGGATGGAAACACGAACCCGCATAGCAGTGCTCCCACAAAGG
AAGTACCGAATATGACCGTGGAACCCAGGCCTGGTGAAACTCGCATCGATCTATTCCTCA
TCAGTTCCGGTTGCAGGTCACCTTGACCTCGGTCAGCCTGATCGTGCTGGTGCAGGTGAC
AGACTGATTGCCCGCCCCCGTCACCGGGACACCGATGTTGTTGAGCGCATTGACGAAGCT
TCCCATATCGGTGGCATTCCCATTCGGGAATTCGAAGCGATGCGTAACGCCGCCTCGCCC
CTCGCTCAACTGTGTAACGCTAAGCGGAATGGAGTTACCGAACCTGTCCTTGTAAAGGAG
GGCGTTGGGCTCCCAGCGACGGTTGATCATGCTGTAGTTGTAGGAAGCGGTAGACCCGTC
AGCATAGCGGATCTTCTGCGGCGCCCAGACATCGATGCCAAGCGAGTACGCGCCGGAAGC
CAGGTAGATGTAAGTCTCGAAACGCTGCCCCAGATGCTGGCTGACCGCATCCCTTCTCTG
CGGATTCTGGATGTCATCGTACACATGGGTCGGGTAGCCGGGCTCAGACAGGCTGATCAC
CGATTGAGCGACTATGCGCTTGAACTGAAGATAGTTGATCGCCGGTTGCTCGACCGGGAG
CTCGTCGATGATGACGAAGGGTTCGCAATCCATCGCGCCGGGTTCCATTTTGTCGCAACG
GATGCCGCCTTCACGATCACGCATGACGCTGAACTTTCGTGCCATGTTGCCCGATGGATT
CAGTATGTAGAGGATCCTGTGCGACGGCATACTTCATGAGCATCGCGCGCCACACGCGAT
GTCACTACCGCTTTGAAGGATTGAGAGCGCTTGCCATACCCGGCACTTCTCCCTCAGCGA
CGACACTGTCAGTGCAACCTGCGCCGGCAGGCGGCCTGCACCAGCATCAGCTGCGCCACC
AGGACCAGCATCGCGCAGCCCGACAGCAGCCACGGATCGATGTACCACTGTTCGTTGAAA
CTGAAGTCGCCGGCGGAAATGCGCTTCCAACCGTTGAAGTGCTGCATCGCCGCCACCACG
AACGCGAAGGCGCCCGCGCTGTACGACAGCCAGGGCACCACGATGCCGCCCGGGCGCGCG
AACAGCGTCAGCAGGCCCAGCACGCCGATGACCGTGCGCTGCACGCGGCAATATGGGCAG
ACATAGGCCATCCCGCTCCATTCCACCGCCCAGGCCAGCAGGCTGACCAGCACGGCCGCG
GCCGCGGCGGTATACAGCATCGTGGGCGTGATCGTCCTGCCTGCATCGTGTGCCATCCCG
TGCTCCTTCGTTCAAAGACCCCGGCAGGGTAGCAGCGTGGCAGGTTCAATCCTTCTTGAA
GACCGTGCGCTTGCCGATCGGGCTGCCCTTGCGCGCCGTCGGTCGCGCCAACCCGGGAAT
CAGGAAGTCGGTGACCTTGTGGCCCTTCTGGATCCTGGAAGCGAGCCAACGCGGCATGCG
CCCGCGGCCGGACCAGGTCAGCCGCTTGTATTCCGGGTCTCGGTATTTGGCGGCCACTTT
GCCGGTTCTGCGCCGTGCCGGTTTCCGGCTGGGTGCGCCCGCTTCGATGGCTTCATCGCC
AAAGAGTTCTTCGAGGGTATATCCCGCTTCCGCCGCGGCGGCTTTCAGCATACGCCGCAC
CGCGCTGGCAGGACGGCGGTTGGAAATCAGCTGCTTCCGCTGTTCAGCGGCAACCACCAA
GGCGCCCAGCTCCCGCAGGCTGAGCGATTCAATATCGATCGTCATGCTGGAAAGGTCTAC
TGCCGCGCGGCGCCTGTCAAGGCGGCTTGCCCCCGCGTAGACACGGGCTTCACTGCGGGT
GGGCTCCGATCGCCTTCGTCGGCCATCCCCGAGGACATCCCTGTGAGCACCTCATCGCAT
TCGCTTGCCTACCTGCTTGCGCGCATCCTGCTGATGGCGCTGTTCCTGGTCTCCGGGCTG
GGCAAGCTCGGCGATCTCAGCGGCACCCAGGCCTATATGGAAGCCATGGGCGTGCCCGGC
ATCCTGCTGTGGCCAACGGTCACCTTCGAGATCGGCAGTGGTCTGTGCATCCTGCTCGGC
TTCCAGACCCGGCTGGTGTCGATCGTGCTGGTGGGCTTCAGCCTGGTCACCGCTTTCATC
TTCCACCACAACTTCGCCGACCAGACCCAGCAGATCATGTTCCTGAAGAATCTGGGGCTG
GCCGGTGGGTTCCTGCTGCTGGCCTGCACCGGGGCCGGGCGCTACAGCATCGACGGGCGC
AGTCGGCGCGGGTAAGCCTCGATTCGGAGTGTGCACGCGCTGGCGGCGAAGTTCGGCCTC
TGGCGCCAGCGTGTGGATCACCTTGCCCTGTGCATGCAGGTACTCGATGGCACCGTAACC
CTCGGCCGTGTGGGCCCGGCCAGGTTGAAGGCGCGCTTGTACTGCAGGCCATCGATGATC
GGCGCCGGCGTCTTGACCTGGGTGATTCGCCAGCGTCGGACGCGAATGCCCGAACGCATT
GCGATGCAGCCAGAACGAAGAACGCACAAGCACTGCGCATCATGCGATCTCCTGTCGGGA
TCGGAATCAACATCCGCACGCCCAGCATGCCTGTGGTCGACGACCCCGCGCGGTGACACC
GGCATGCTGGCGATGGATCGACACCATCCCGTCAACCACGGCCCCCCGACGTCGGCCTTC
CCCCTGTGCACGCCGCCGGATACGGAAATGATCCCGGCATGCGGGCGGGGACATGCCGAC
AATGCTCTGGAACACCTTGCGGAAGGCGCTCACGTCGTCGTATCCAACTCTCACTCGCGC
GGCGTTGGATTACCTGTCCCGCTGCGAGTCCGCACCTTCACTCGAATTCTTAACTCTTCA
GAATTCGACCAAGCCACCTTTGTCCCAGATGGCCCACAAAACAGCATGATGGCGCCCTAC
GGATTCAGGGATTTCGTTCATCTTCATGCGTGACATCGGACAGTTCTACGTAATCAGCGT
CGAGGGAGTGACGCGGGCAGACGGCACCCTGCTGCAGGTCACCCGAATCGATTGCTCCTG
CATCAAGTGTTCCTGGCAGTTCAGGGCCATTCCCAACCATGGCCTTGTCGATCTCGACGG
TGCGGCTGCCCTCAGTTGCCCAACCTGCGGCAATCACCAGTCAGTCAGCCGCGCACGGCT
TGAAGAGCTCAATCGACGCAGCGACGAATAGCCTGCACTTCAACCATCCATCAACACAGC
ACCGACACGACCGATACCCGGTGGGCCCTATCGTTCGTCAACAAGCACCCCCCGGCATTC
CCATGAGTCATACCGGCATTTTTCAGATCACCGATCTCACCTACAGGGCTGGGGAGCAGG
GCGACCTGGCCCGCGCACTGCAGATCGTCGCCACCTGCACCGCCTGCGGATCGACGAGCG
TGTGGGACGAGCATGAGATGGAACACGTTGCCGGTGGAACCGTGCTCTCATGCCGTGGCT
GTGGTGTCCGCCAGGCCATCAGCAACGCGCGCCTTTCTGGCTGCCCATCCGACATCCGTC
ATCCGCGCCGCTGAGCGGCGCGCAGTTCGTGCTGCGTAGCCGCCGGCAGGGGCAGTCGTT
CACTCGGCTTTTACAACGCTGCGACGTTTCAGGCGACAACGCGCACTGATGCATCTGCCT
GCATCCAAGGGCCGCGCCAGCGCGTATGTAGGATGCCCGCGCCTTGCGGGCATCCCATAG
AGGAACGCGCCGTGAAAGCCCTTCAGCGGATAGCCGCCACAGTCAGCTTCGCCGTACTGG
TCTCAGCCACTTCAATGAGCTTCGCCGCCAGTACCGTGATGGTCGGCGGAGCAGAGATGT
ATCCCACCAGGACCATCGTCCAGAACGCCATCAACTCCAAGGACCACACGACCCTGGTCG
CTGCGGTCAAGGCAGCGGGCCTGGTCGATACCCTCAACGGCGCCGGCCCCTTCACCGTTT
TCGCGCCCACCAATGCAGCCTTCAGCAAGCTGCCCGCAGGTACGGTCGATACGCTGGTGA
AACCTGAAAACAAGGCACAACTGACCAAGATCCTGACCTACCACGTGGTGCCAGGCAATT
ACAGTTCAGCGCAGCTGATGGCCGATGCCAGGAAGCACGGCGGCAAGGCCACGCTGAAGA
CCGTTGAAGGTGAATCCCTCACCGTCGCACTGCATGACGGCAAGCTGTGGGTCATCGATG
CCAAGGGCGGCAAGGCGGGGATCAGCATTGCCGACGTCGGCCAGTCCAATGGCGTGATCC
ACGTGATCGACACCGTGTTGATGCCGAAGTAGTTGCACGCAGCAGGACGTCCACATGAGC
GGCAGTCGCGTAGCGGCTGCCGCTGTCGCCTTCCTTGAACCAGAATCGCGGCTGCAGGGC
AGATGACACGCCATCGCATCGCTCCTGAAGCACCCGGCAGCCTTGATATCCCTCATCCAC
CAGAAGCAGACCCTGGATTCCAGGTGATTACCTGGACGTCGTAGATCTCGCACTCGGTTT
GGTCCATGGGCTCCCAATGGTCGCTCGCCAACTCAAAGAAGGCATCCGGCACATCCATGG
AAAACGTTGGGCCTTTCTCGCGATTGCGCTGGCGGACGCGATCACGACGAACGTCACGTG
GGGCATCCAGGAGATACACGGCCAGATCGTAGCCCGCCTCCCTGACCTGCGCGTAGAAGC
TCTCGCGGCTGGCTCTCTCCACCAGACCCAGCTCGAGTACAACGTCGCGACCCGTATCGA
GCACTTCGCAGGCTGTGATCCATATCTGCGCCATGCAACGCGCCTTCCTTGCGGCATACC
ATTCCATCAGGTTGGCGGCGGGACGGTCCGGGCTGTACAGCCGTACGAACCACGCGTCCA
GAATGAATCCTGCAGCCGTGTGCAGACTTCGCAGCTCGGCAACAAACGTGGATTTGCCCG
CACCGACGGGCCCTTCGACCAGGTGAATCGTTGCCATCGTGGTTGAGCCATCCTTCATTG
CATTCAGAGACAGACCGGCCATCAGAGACCAATCGCTGTTTCGGAGGTGATAGCAGAGGT
GAGGGGTATGACCATGGACATCCGTGACACTGACGATCAGGCTCACCTGGACCGCTGGCA
ACCCCGCGCTCCTGCCCCACGTGAATTCTGCCCGCGGCACAAAAATGAGCACCTGGGCGG
AACCCAAGTGCCATTCCTGCGGTGGGCCCACCAGCACTCACACTACCCACATTTCGCGGG
ATTCGTGCATGACGGAGCGTCCATCCCGAGAATCCTACATGTCGCCACTCCCAAGACACG
CTGGTAGGGCCGGGCCGCCATCATTCACGATTGCCTGCACTGGTCTCAGTTATGCCCCCG
AAAACAGGCCGACAATTTGATGCTGATTGCGATGAAAGAGAGCAATGTCTCCACGATTGA
TCATGTCGCAATCCACATGGCAGTAAGGAAGGGAGCCCCTGACATGTCATGCCGATTGCA
GCACTGGTCAGGACGGGCCGATACATCCCCCCACCTACATCACTCCCCCGAACCTCACTT
CGGTTTTCGTAGCGGCTGGATTCAGGCGGCCAAGTCAACTGGTGATGCAGGGGATCCAAG
CGCACCCCCACCATTGTGTCGCCTTTCGCCTGCTTGGCGCTGACCTGCGTACACCGCAAC
GCCGAGGGTGACTATGTGAGATCAAAGCATTGCCACCATCTTCGATGCACCCCGCTCCAC
GCTCCACGCCGAAGGGGTTGACGCCATGCAAATACTTCCATAAAGAAATTGCATACAAGG
ATGGTGGCGGAGAAATTCGATGGGGGCATTTCCTGTTTTCGCGTGCGCTGCGATCAAGGA
CCAGCGGGGCTGGTCTAGGCCCGACGCCAATGGCGACAGATGCCCGGCTGGGGGGGCATA
GCCACTGGAACCGATTGCGGACATCGCCTCATTTCGAGGCTGAGCGACATCGCGACTGTG
CATCAATGGCGCGAGGTATGCCGTGGCAGATAACCTCTTTCGCAGAGAGGCTTCACCTGA
AGATCAGCATAGTGGCCTCGGCGAGACCCTGCTTGCCGGACCACCTTCTCGCTGGCTATG
GCTTTGCCTGATCCTTCTGCTAACGACTGCTATGGGCCTGTTCCTGGTCCTAGGCCAATA
CACCCGCCGAGAAACGGTGACGGGTCAACTGGTGCCCGCTAGCGGACTGATCAATATCAC
CGCTCTTAGCCCGGGAACAGTCGCGCGACTACATGTTGAAGATGGCCAATCCATACAGGC
AGACGAAGTCCTGATGGAGATCTCAAGCGATCAGGACACGGTTCGACTTGGTGCAACCCG
AGCATCAATTGATGAGCAGCTTGCGGAAAAGGAGGGGCGCTACAGGGCCGATCTCGTTTC
CCAGGATTCTGTCGCCCGGCATCAGCGAGAGGCGCTGGTTGCTCGCGAATCGCTCATACG
ACGACAGCTGGACCAAGTCGGCGAACAGGTTGCATTGCAGGCTGAGGAAGTTGAAGGCTC
GCAGGCGCTCTTGGAGCGGATCGAGCCTTTGGGAAAGGGTGGATACATTTCGGCATTTGA
GATTCAGCGGCAGCAAGCGGTGGTACGTGCCGCACGCTCCCGGAAGGCAGAACTGCAGCG
GCAGGGGCTCGAACTCCAGCAACAGCTTGCTGCCGCCCAGGAGTCCTTGGCGAAACTTCC
GCTAGAGGACGCAACTCGCCGAAACGAAATCGTGCGAGAGCTTGCCGACGTAGCTCAATC
GCAGGCCCAAAACGATCTACAACGCGGCACACTGTTTAGAGCGAGACAAGGAGGTGTCGT
CGCAGCTCTACTTGTTAAGACCGGTCAAATGGTGAGTGCCGGTCAGCCCATGATAACGAT
ACTGCCTGGCGACGCGAAGCTGCAGGCGCAGCTCCTTATTCCTAGTCGTGCAATTGGATT
CATCGCTCCAGGCAATCGCGTCATCCTCCGCTATGAGGCATTTCCGTACCAGAAATTTGG
TCAGCAGTACGGAAGGGTATCCATCGTCTCCCGAAGCGCACTGACGCCAGCGGAACATTC
CGCTTTGACTGGCCGACTACCGCCAGCGGATCAAGGACCACTCTATCGAGTAGATGTAGA
GCTGGACCGGCAGTACGTTTCCGCATATGGGATCAAGGAGTCGATCCGGCCTGGGATGGC
GCTACAAGCAGATGTGCTTATAGAGCGGAGACGCCTTATCGAATGGTTGTTTGAGCCGCT
TTTTGGCATCCAGAGACGTGTGTTCGAGGAAAACTCCAATGGCTGATGGCTCCGCATCGG
CAGAGCGGAGGCGCCCCGATCGACATTCGCGAGCGGACGTCCGGGCCGAACTCCGTTTTG
GGTGGCGTCGCGATACGCCATTGATTCTGCAGGCAGAGACCGCTGAATGTGGACTGGCCT
GTCTAGCCATGGTCGCGGGGCATCACGGTCATCATGTGGATATGCTGGGAATGCGGGCGA
AATTCGGATCGTCCCAGAAGGGCGTCACGCTGAGGCAGATGATGCATTTGGCGACGGCAC
TCGGCATGGAGGGGCGCCCGCTGAAGCTCGATCTTGGCAACCTATCAAGATTGAAGCTGC
CCTGTATCCTGCATTGGGGCATGAATCATTTCGTCGTGCTGTGCAAGATTGGCCCTCGAT
CGGCTGTAATTCACGATCCGGCACGAGGTGTCCGAAAGCTCGATCTTCTGGAGGTGTCAA
GCCAGTTCACCGGTGTCGCTTTGGAGCTCATACCAGGCGCCGACTTCCGTCCAGCGCACA
GATCCCCATCTATTTCACTTCGGCGACTGGCAGGTACCATCCAGGGACTCGTGCCGGCTT
GCCTCCAAGTTCTGGGGCTTGCACTGGCGCTAGAGGCATTCATTCTCATTGGACCATTCT
ATCTCCAGTGGACGATGGATCAGGTCATCGTATCCGCTGATAGAGATCTTCTTTCGCTGC
TGGCGATTGGTTTCGCAATTGTTGCGGTCTTCCAGGTTGTCATCACGGCACTACGCGCCT
GGCTACTCAGCTGGATCAGTGCAACAACATCTGCGCAATGGATGAGCAACATGGTTGGGC
ATCTCCTCCGGCTGCCCTTGGCTTGGTTTGAGAAGCGGCAGGTGGGTGACATCGTCTCGC
GACTTGGCTCAGTCCAGATCATCCAAAGTACGCTGACAGTCCAGTTCATCGGCTCACTGT
TGGACGGGCTGATGTCACTTGTCGTTCTTTTGATAATGACCTTCTACAGCCCTGGATTGG
CGGCGCTGGTAGCGGGCCTATTTCTACTTTACACGATGCTTCGATGGGTGTTCTTTGCTC
CGTTGTGGAGGGCAAACGAAGATCAGATTGTTCATGCGGCACGCCAGCAGGGCGAAATCC
TAGAAAGCATCCGAGGAATTCTTCCGATCAAGCTGGCCAATCAGCAGAATGCGCGACGCG
CACGCTATGCCAATGCTTCGGTTCAGGTAATAAACCGCGGAATCCGAATTCAGCAACTGA
ATATTTCTTTCGGAATTATCAACGGCCTTATCTTTGGCTTGGGCAGAGTCGCACTGATCT
GGATAGCTGCTTCTCTGGTCATGGATGAGAAGTTCTCTGTTGGCATGATGGTTGCATTTG
TCGCCTTCGCAGACATGTTTATTCATAGATCTACTTCTTTGGCGGATAAGTGGGTGGATT
TCAGGATGCTCAGATTGCACGCGGAACGGTTGTCCGATATCGCCCTCAGCGAACAGGAGA
GCGCCGACGGAGTCGACTCGTGCCACGTGCCGGACGATTCGAGTGTCGAATTCAAGAATG
TCAGTTTCCGCTACTCCGACGGAGAGCCCTGGGTGTTGAGAAACTGTAGTTTTAAAGTGG
AATCGGGTCGTTCAATCGCCATCACTGGAGTGTCAGGGAGCGGCAAGACGACACTCGCCA
AGATCATGCTCGGCCTACTGAAGCCTAGCGAAGGAGAGGTGATCTTTGGAGGACAGAAAA
TTGATGATATGGGTCACGGACGATTCAGAGGCCTGGTCGGTGCAGTCATGCAGGAAGATC
AGCTGTTCGCCGGAACGATCGGGGACAACATCAGTTTTGGTGATCAGGACTCAACCGATG
AGCGCATCAGGGAGGCGGCGACGCTCGCTGCAGTGAGCGACGATATCGAGGCGATGCCAA
TGGGCTACAGAACTCTGGTAGGCGACATGGGTTCCAGCCTGTCTGGAGGGCAGAAGCAGC
GAGTGATCCTCGCTCGAGCGCTATATCGCCGCCCCCGTCTGCTGGTCCTGGATGAGGCAA
CCAGCCATCTGGACCTCGAGTGTGAGCGGCGCGTCAATGCGGCCGTGAAGATGTCGAGCA
TGACCCGGGTGGTGATCGCCCATCGGCTGGAGACAATACAAAGTGCAGACGAACGGTTCG
AGATAAAGCACCGGGAGTGCTGAGCAATGCTGAGTCTGAGGATTCAAGGAAGTGGCTGTG
GACGGGGTGATATGCGCGTAACTGTCGGCAAAGCTTTCATTCGACTGGTGCCCATAGCTC
CAAAGCCATGGGCGCTGTTGGCAACCTTGCTCATGTTGGCTCTGCCCACGGCAAACGCAT
GGGCAGGGAAGCGTGATTGCCTCGCGTCCGGCCTTGAGGTTGACACAGCCATGTCAAAGG
CGACCTTGCGAGTGACCTCGCTGGGTACGCCCAAACTCAACCTGCAGGAGTGGCAAGCGT
CGAAGAGCGCCCGCCCGGACGAACACGTCTATACCTTGGATATCAGCAGGAGCCGGCTTC
CGGAGGGAAGAAAGTATCCGCTGATCATCAGGTTGGCGCCCTCCACTGTCATGATCAACC
TACAGCCTCTGATCAATCCTGACGATCCGCAGTTTGAACGCCTATGTGGCGATATCGATC
CAGGAGCCTCACAGCACCCAGCAAGCTCTCCAGTGACGGTGTTCGAAGGCTACGCATTCT
TCAGCGATGGGCGGCCAGTACCCGTTCCAACGATGCTGGCCGATCAAGGCGTGCCACAGG
TGTTCAGGAGCCAGTATAAGAATTGGCTGGACAAGGCCCGGAAGTTCTATGGGCGTGCCC
TCGGACCTGAGCAGCACAGCGTGAGCTCTGTAATCTTCTTGCTTGAGCAGGGCGCCAATA
CCCAGCAGGGCTGCCACTTCAGCGGAAGCTCATTGCCCGGACTGCTGCTGATTGGCCTTC
GTGCGGGTTGCCTGGACACCTCAAAGGGCTTTCCAAAAGACTTATCTCACTTCATTGCCC
ATGAAGCATTTCATCAATGGAATCAAGATGTGCAAATGATGGAGTCACTCCCACAGCAAA
GCAGAATGATGCTGCTCGAGGGCGGGGCAGAAATGGCAGCAAGCCTGTTTCTTTCGGAGG
AGACTGGGAGCAAGGAGCAAGGGATCACGCGCGACGTGGGCGCAGCTGCAGAGTCATGTA
TCGACCAGGCAGAGTACAGGAAGCGACCATTGAACGACCTGATCAGTGAGGGCAAGTATC
AACTCGCCTACTCCTGCGGGATGGTCTACACGTTCCTCAACCTCGTCCGGACAGATTCTG
ATCCAGCAGCTGCTCTGGGCACGTTCTGGAAAAGTACCCTGCAGGATAACTCCTCGTCTC
GTTTCAATGAACGCACCGACTTCAATGAGGCATTCGGTGCGCGATCGTCGGTGCAGAACG
CCATGATCGAACTTCTAGCCCAGAATGGCTACGCGCTTCGCGAAGCGATCAGCGGCTTGA
GCAAGGACCAGCAGTTCCGCATTGCCGCCGAACTGATGCGAGAGGTTTCACGCAACGACT
GCCAAGGGAACTACGGCCTGTTTACCGGTGGCGGGGTGATTGTGCTTGATCCCGAAGTGA
AGACCTGCAGCTCTCTGAGGCCTGGGGGAAAACCCGCGGCAATAGATGGGTTTGATTTTA
GAGAGCATGTGTTGGACGCTCGATCTGCATGGATTTCTGCTTGCCGGAATGGAGGAGCAG
TGCGCATCGACTACTCCGACAGCTCTGCGAAACGGTCGATCGTGTCGTGCCAATCCCCCC
CAAGATCCCTGTACACGCCGTTTCATCTTTCCCGAATCACGCCAAGGGGGCGACCATGAT
CGACGTACTCAACAGCGACACATCTTCCCCGATTCAGAAGCTACATGAGCTGCAGGTCAT
CATCAAGATCGCCGAGCGCTGCAACCTCGCTTGCAGCTACTGTTACTACTTCTTCATGGG
CGATGATTCCTACAAGGGCCGTGATCCGATCATGAAGCCTGACAAATTCTCAGCCGTCGC
TGATTACATCAAGCGTGGCGTCGAGGATCTAGGCATCAGGAATGTAAATATCGTCTTCCA
CGGCGGGGAGCCCACCCTCATGAGGGCTCGCGATTTCAGGGGACTGGTTTCTGCTCTGCG
TGAGACGTTGACCCCCATATGCGGGTTGAGTCTTGGCATACAGACAAATGGATATCACCT
TACGGCCGAGTGGGAAGATCTGATTTCAGAGTTCAGTATTTCCGTTGGCATCAGTCTTGA
TGGTCCGGCTGAGTACAACGATAGATTCCGGGTAACCCATAAGGGGAAGGGATCGCATGA
GAAGATCGCGCGCACGGTTGGGCGACTTCACGAGTTGGAGGCCGAGCGAAAGATCAGTGC
AATCGGCGTACTAAGTGTGCTTGGACGCGACATCCCGATTGAAGAAACATTTGATCACTT
CGTTGAGGAGCTCAAGTTCCGTCATATGGGGTTCCTGTTGCCGGACAGGAGTCATGATGA
ACCATTCGTCGATGGAGAGACCCCAGACGAGTACGGAGATCTACTGATAGGCCTCTTCAA
TAAGTGGCTGAGCCACCAGGACATCTATGTGAGGGAAGTAACGAAGGTAATTCGCTACTT
TCAAGAGTATGCGCCTGCACGCGCCGCGGCCACGGACGTATTCGACAAACGAACCCATGT
GGTGGTGATCCAGAGCACGGGCGAAGTGAGTTGCGATGACTCGTTGATTCCCGCATTGGA
GTGGCGATCCTCGCAGCGTTCTTACTCAATCTTCGGTTCGTCGCTCTATAGCTTCGTCAA
TGACCCAGGCCTTGTGGTACTTGATCGGGCGCGAGCAAACCTCCCCGATGACTGTTTCAA
CTGCAGGTGGGTGAGAATATGCGGAGGGGGCGCACTAGAGAATCGCTTTAGCCGCACTCG
ACAGTTCGATAATCCAAGCGTCTATTGTGCTGGACTGAAGAAGTACTACTCACATGTAGT
TGATTTTCTGATCGAGAACGGATATCCGGAGGCAGCGATTCAGGAGCGCCTGAAGGCTGA
CGAGGTCATGCAGCCCACCTTCGCCATCTAAGCAGTGTGCTGGACCTGAGCGGTGATTGC
TTGGCAATCCTGCTCTCTCGCTTCACCGAGGCTCATGCCTGTTGTACCCGTCGATCCCGA
CCGCGGTCGACGGAAATCAAGGGAAGTGCGGTCAATTGTTGATCTACAATCAGAAGGGAG
TTCGCGATGAATGCAAGCGACAAGAAGTCACAGGGTGAAGAATTGGTCGCGCGGCTGCTG
ACGCCGCAGGAGACCGATGCCGTCGCTGGTGGCGGGTTCGAAACCTATGCGCAGAATACA
GGTGGGTATTGCAAATTCGACCAGAAAAGCGGCGGATATGACCAGAAGTGCGAGACGCCT
AGCTTTTCCTGAGATATTCAACTTCTAATCTTGCTGCGTGACGGGGTGTCCTATGGCCAC
CCCGTCTTTACCGGTACTTTCATGCAATATCGATATCTTGGAAGGACGGGCTTGAGCGTG
TCTGTACTCAGCCTTGGCACCTGGCTTAGTGTTGGTCAGCGGCTGAGTAATTCGGATGGC
GCCAGGTTGCTATCGCAGGCTTACCATAGAGGAATCAATCTGTTTGATACCGCCCAGAAT
TATGGCTGGGGTGGGGCGCAGACGGAGCTGGGGCGTGCGATAAGAGATGCCGGCTGGCAG
CGCGACACCTACTCCATCTGTAGCAAAGCATTCTACGGGGCAAAGCCGGACGACCAGCTC
AAGCCGACTCAACGCGGTTTGGGCCGCAAGCACCTGGTGGAGGAGTGTGATGCTGCGCTG
ACACGGCTGGGCTTGGAGTACCTGGATATCTATCTTTGCCATTCACAAGATGCAAATGTG
AGTGTTGGAGAGATCGTATGGACGATGCACTCGTTGATTGTGCAGGGCAAGGTGCTGCAT
TGGGGGACGTCGAAGTGGCCTGCTGGACTGGTGGCGGAGGCGCATGATTTCGCTCTTTCC
AATCATCTGATTGGCCCGTCCGTCGAGCAGCCTGAGTACAACCTGGTCGCTACCAGAGCT
GTGGAGGAAGATCTACCAGACCTGATTGATCGATATGGCATGGGGTTGCTCACTTGGTCG
CCATTGAAGCAGGGCATACTCGCTGGTCGCTACGACCAGGGCATCCCGCCTGGCTCGAGA
CTGTCCTTCCGGGACTTCACGACGTTGAGGGATCATGCGGGTGAGGCACAATTCCTGCGA
TGGGTCGAAGCTGCAAAAGGCATCGAGAGAATTTCCAAGGCTCTGGGAGTATCTCGCGCC
CAGCTTTCCATTGCGTGGTGCTTGCAAAACAGGCTCGTCAGTAGTGTCCTGCTCGGTTGT
TCGGAGGGCACGCAACTAGCCGAATGTCTGAAATCAGTAGACGTCGCGAGCTCCATCACT
CCAGAGTTGTGGCTGGAGTTGCACTCGCTGGGTCAGTGCTGATCTCATGCGCCAGCCGAG
GGGTCGGGAGAGATCCGTCCGCCGTTGATACCAGAGCGACATCCAGCGTTGGATTCGCGC
ACGCAGGAGCGCTCTGCAGTGGACGCCCGAAGATGCAGGGCAACCCGCGGCCAACTGTGA
CAGCAGCGGAGCGTAAACGGTCACCGAGCGGTCACCGGGTCGCGCCGGCTTGACGAAGAA
GGCGCTGCGGATGATTCTAAGTGCCTGATTCGATGGTGGGCCCACCAGGATTCGAACCTG
GAACCAAGGGATTATGAGTCCCCTGCTCTAACCGTTGAGCTATAGGCCCTGCGCAGCCTC
ACAGTGTAGTGGAGGCCGCGCTCGATCGGCTACCCGGTAGCATCAAGAGTCTCAGCAACG
CGCCCCAATCGCTTCTCCGCCACTTCCGCGAACCACTCCAGTCGCCGCAAGTGGGCGTGG
AACAGCGCCACCGTCCTCCTGGCCTCTTCCAGCCCAATCTGGTTGCCGCCGCCGAAGCCA
GCAAGCAGTCCGGCACCCGACTGTGTCAGCAATGCCAATGTCGCTCGTCGGGCGAACCCC
AGTGGATCCTCGCGTTCATCACGCAGCACATCGTCCCAGTCCAACAACGGGGGGAAGTCG
CAACCACGCGTACCCGAGCCACCCCAGCCACACCCACCGTCAATCTCCGTCAGCCCCATA
CTCACTCTCCTACGATTCGTCGAACCTCTTCCGCCTCCTGTTGAGAGAGGCGACCGGGTG
CTTCAACACGGTCGTAGGGCCGCCCGCAGCTTTCCCCTTGCAGGGTCTTGTATGGCTGCG
CGCCACCCGGTCAGAAACCCTTGGGCTCACCGGAATGGCGAGAGTTGCGGTTTGACCTTG
GATTGCCTGCTGTTGCGGCAGACAGTCCGCCTACGACGGTGTGTTGAGCACCTGAGGAGG
ACTGTGTGGAAGGAAGGCTAGAGGCTTCAATTGGTGAATGCGACATTGCGTGCGCTTATC
ACTCACATGCGGCTACTCATTTCATTGAGGCACTTGGGGTTTCGGCTGAATGACCACTTC
CCCCGGCAGCGAATCGCAGCGAAGTCCTCAAGAATCCTCAGGCCAGTTACGTCACAAGGT
GCGGCAAGCAACCGACACCCGTTGAGAAGACCCGTCGAATACGTCATCGCGAACAGCAGC
CGAGCATGGCTCGGCTCTACAGAAAGCACGCCCAAAAAAGAAAAACCCCGCACCAGGCGG
GGTTTCTCTCAACGCTTCACCAGCCGCTGGAAATCAATCGATATCCAGGAAGCTGCGCAG
CTGCTCCGAGCGGCTCGGGTGACGCAGCTTGCGCAGCGCCTTCGCTTCGATCTGGCGGAT
GCGCTCGCGGGTCACGTCGAACTGCTTGCCGACTTCTTCCAGCGTGTGGTCGGTGTTCAT
GTCGATGCCGAAGCGCATGCGCAGCACCTTGGCTTCCCTCGGGGTGAGGCCGGCCAGCAC
GTCGCGCACGGTTTCAGACAGGTTGATGTTGGTGGTGTTCTCGATCGGGGACTCCACGTT
GGTGTCCTCGATGAAGTCGCCCAGATGGGAATCCTCGTCGTCGCCGATCGGGGTTTCCAT
CGAGATCGGCTCCTTGGCGATCTTCATCACCTTGCGGATCTTGTCTTCCGGCATGTCCAT
TTCCTTGGCCAGCTCCTCCGGCGTAGCCTCGCGGCCGTACTGCTGGAGCATCTGGCGGGA
AATGCGGTTCAACTTGTTGATCGTCTCGATCATGTGCACCGGAATACGGATGGTGCGCGC
CTGGTCGGCAATCGAGCGGGTGATCGCCTGGCGGATCCACCAGGTGGCGTAGGTCGAGAA
CTTGTAACCGCGGCGGTACTCGAACTTGTCCACGGCCTTCATCAGGCCGATGTTGCCTTC
CTGGATCAGGTCGAGGAACTGCAGGCCACGGTTGGTGTACTTCTTGGCGATCGAGATCAC
CAGGCGCAGGTTGGCCTCGACCATTTCCTTCTTGGCCTTGCGCGCCTTGGCTTCACCGTA
GGCCATGGCACGGCTGATTTCCTTCAGCTCTTCCAGGTCCAGCTGGGTCAGCTTCTCGAT
GTCGATCGTCGCCTGCTGTTCGGCGATGATCTGATCCTTCACTTCGCGCAGGGCCGACGA
CCACTTCTGCTTGCGCTTCAGTGCGTCTTCCACCCACTCCAGGTTGGTCTGGTTGCCTTC
CCAGGAGCGGATGAAGTCCTTGCGCGGCATGCGCGCGGTGACGGTGGCCAGGTTCAGCAC
GCGTCGCTCATGGGCCTTGATCGACGCCATGGTGTCGCGCAGCTGCTTGGTCAGCACGTC
GGTCAGCGGCAGCGGCAGCTTCAGGGTGACGAACACCGCCGACATCTCTTCGCGCAGGCG
CGGCAGGTTCTTCTTGTCGCCCTTGGTCGCCGCCTTCTTGAAGGCATTGAAAGCATCGCT
CAGCGCCTGCATGCGCGCAGCGACTTCCTCCGGATCCGGACCGGTCGGTGCGGCTTCTTC
CTCGCCACCCTCGACGTCATCGTCCTCGTCCTCGTCGCCTTCTGCGTCGGCATCGCTGCT
GTCATCGGCAGCGACCGCCGGCGGCGCCGGCTCTTCGTCGGCCAGGTCGTTGAAGCCGAC
GATCACTTCGGCCAGGCGCTTCTTGCCTTCCTTGTGGGCCTCGTAGTCGGTCAGCAGCGA
TTCGACCGAAACCGGGAACTGGCCCAGGGCGGCCTGGACCTGCGAAAGGCCTTCCTCGAT
GCGCTTGGCGATGGCGATTTCGCCTTCGCGGGTCAGCAGCTCGACCGTGCCCATTTCGCG
CATGTACATGCGCACCGGGTCGGTGGTACGGCCACCTTCGGTGTCGAGCGCGCTCAGCGC
GGCGGCAGCTTCTTCGGCCGCGGTGTCATCGACTTCGCGGTTACCGGTGTTGCCGTCGTT
GAGAAGCAGGGTTTCCACATCCGGCGCAACTTCATGGACATCGATGCCCATGCCGTTGAT
CATGCCGATGATGTCTTCGATCTGTTCCGGGTCGACCATGTCGTCCGGCAGATGGTCATT
GACTTCGGCGTAGGTCAGGTAGCCCTGTTCCAGGCCCTTGCTGATCAGTTGCTTGATTTC
GGATTGGGCAGGACGTTCGTTGGCCATGTAGTGCTCGCGCCACCGGCTAGGGAGAAATAG
GGAACGTAGCATTATACCAGCCCGGGGCCCTGCCTGCCGGGCGGTGGTCCCGGCGGCCTA
GGGCCTGAGAAGGAAGGTCACGGGACCGTCGTTGACCAGGCTGACGACCATATGGGCACC
AAACCGGCCCGTTTCCACCCCTGGCGCATGATTTTCACGGCAGATGTCGACAAATCGATT
GAACCCGCGTTCAGCCTCGTCCGGCGGTGCGGCGCTGGTGAAACTCGGCCGCATGCCCGA
ACGGGTATCGGCCGCCAGGGTGAACTGGCTGACCAGCAGCAGGCCGCCACCGGTGTCGCG
CAGCGACCGGTTCATCTTCCCGGCCTCGTCGGCGAACACCCGGTAACCCAGCAGGCGTTC
GGCCATCCGCCGCAGCTGGGCCTCGCTATCCCCCGGTTCCATGCCGACCAGGGCCAGCAA
GCCGGGGCCGATCTGCCCCACCACCTCCTCGTCGACATGGACGGCGGCCTGGCTGACACG
CTGGATCAGGACGAGCATCGTGGGCTTCCAATGAACGGGGCCGGCCACGATAGCAGCGCC
CTTGGCTAAACTGGCGCCGATGAATCCGCAACGCAAAGCCCGGCTGGTCTACCGCGCCAC
CACCCTGTTCGCCCGCCTGCCCTGGCCGCTGCTGCGGGGGTTCGCACACGCCCTGGCGTG
GACGTGGGTTCGTGTCAATGCCCGTGAGAGCCGCGTTACCCGGCGCAACCTCGAACTGGC
CTACCCGGAGCTGGACGGTCCTGCACGCGACCGCCTGCACCGCGACCTGCTGCGCTCCAC
TGCGCTGCAGGCCATCGAGACCCTGCGTTTGTGGAGCCGGCAGCCGGCCGACAACCTGCG
GCTGCACCTGAAGCAGCGCCACGGCGAAGCCCTGTACGACGCGGCCCTGGCCAGCGGCAA
GGGCGTGATCGTGGCCGCACCGCACTTCGGCAACTGGGAGCTGCTGAACCAGTGGCTGGC
CTCGCGCGGGCAGATCGCCATCGTCTACAAGCCGCCGGAAGACGAGGCCAGCGACGCCTT
CCTGCAGCTGGTGCGCGGCGGCCAGAACGTGCAGCAGGTACGCGCCGAGGGGCCGGCCGT
GCGCCAGCTGTTCAAGGTGCTCAAGGACGGCGGCGCCACCGGCATCCTGCCCGACCAGCA
GCCCAAGGCCGGGGATGGCGTGTTCGTGCCGTTCTTCGGCGTGCAGGCGCTGACCATGAC
CCTGGTCAACCGGCTGGCCGAGCGCACCGGCGCCACCGTGCTGTATGGCTGGTGCGAGCG
CATCGGGCCGGACATGGAATTCGCCCTGCACATCGAGCCGACCGACCCGGCCGTGGCCGA
TCCGGACCCGCAGGTGGCCGCCACCGCGCTCAATGCCGGCATCGAGCGCATCGCCCGCCG
CGACCCGTCGCAGTACCAGTGGACCTACAAGCGCTATACGCTGCGGCCACCGGGCAGCGG
CGAGGAAGATCCGTATGCGACCGAAGAGCATCCGCACTGACGGCCCCCACGCCCAGGCCC
ATCCGGCCCCTGCGACCGGCGGCCGCACCACGTTGAATACGACGCCGGCGCCCCCATAGA
GACTGCGATGTCCGCCTCCCCCGGTCCCGCCATGCCTGCTGCCTCTTCCCTGTTCGGCGA
CCCCGCCGCGATCCGCTGCGAACGCGCGGTGGCCGAACTGCGTGCCGGTCGCCCGGTACT
GCTCCACGATGGGCAGGGCCAGCGGCTGGCGGTGATTGCACTGGACAGCGCCACTGCCAG
CAGCTTCGCTGCCTTCGCCGCTGCCGCACGCGAGCGCCATTACCTGTTCCTGACCGCCAC
CCGCGCCCGCGTGCTCGGCGTGGAGGCACCGGCAGGCGCACGCCTGCCGCTGGCGGGGGT
TGCCTTCGATGCCCTGCCCTCGCTGGGCTACCTCCGCGAGCCCGGCCCGATGCCGGACGA
CTGGACGGCCGGCGACGCCTTCGATGCCGGCGCGGTGGAGCTGGCCCGCCTGGGCCTGCT
GCTGCCGGCCATGGTGGCCGTGCGCCTGGACGCAGCTGACCGCACCTTCGAGGGTGCTGC
TGAAGTGGCGCTTTGCGATCTGGCCGAAGGCGCGGCACACGCCGCCCACGATTACGAACT
GGTCGCCCGTTCGCCGGTACCGCTGCGCGACGTCGGCATGACCACCTTCGCGGTGTTCCG
CGGCGGCGTGGCCCAGCGCGACCAGGTCGCGATCATCGTCGGCGAACCGGACCTGTCGGC
GGTGGTGCCGGTACGCGTGCACTCCTCGTGCCTGACCGGCGACCTGTTCGGCTCACTCAA
GTGCGACTGCGGCGACCAGCTGCGGCGCGGCCTGCGCAAGCTGAAGGAACTGGGCGGCGG
CGTGCTGCTGTACCTGGACCAGGAAGGCCGCGGCACCGGCATCGCCGCCAAGATGCGCGC
CTACGGCTACCAGCACGACGGCCTGGACACCATCGATGCCGATGCACAGCTGGGCTTCGG
TGCCGACGAGCGCCGCTACGGCAGTGCGGTGGCGATGCTGCATGGCCTGGGCATTTCGCG
CGTGGCCCTGCTCAGCAACAACCCGACCAAGGCACAGCGTCTGCGCAACGCCGGCATCGA
GGTGCTGGACTGCATTCCGGTCACCGGCGAGATCACTGCCGAGAACGAACACTACCTGCG
CACCAAGGCCGATCGTGCCGGCCACATGCTGGATGTGGACGCGCTGATCCAGGCTGCCCA
GTAGCGCGGTCGACCTGCTACCGTCTGCGCGGTGCGGCCCTGCCGCCACCGCCCGCCCTG
CCACCTGACGGAGCCTGCGTGATCGACGTTCCCCTGACCTCCCCGCCTGCCGATGCCTGG
CAGTCGCTGCCGCAGCGCGCCGCCCGCCTGGCCGCACTGGAAGGCGCCTTCGGCGGACTG
TTCGTGCCGGGCCTGCCGCTGGCCGCGGCCGCGTGGTTCTTCGAGCTGCCCGGCGGCCTG
TGGACGGCCGCCCTTGGGCTGCTGATCGGCATCGTCTTCGGCGCGTGGCTTGGCCACCGG
CGCTTGACCCGCACCCGCTGGCGGCTGGATACCCAAGGGCTGGGCCTGCGCCGCGACCTG
ATGTGGCAGCTGGAAACGCGCATCCCCATTTCGCGCGTGCAGCACCTGGACCTGCGCCGC
GGCCCGCTGGAACGCCGTGCCGGCCTGGCCACGCTGATCGTGCACACCGCCGGGACCCGC
ATGAGCGCAGTGACCGTGAGCGGCCTGGACGAGGCCGACGCCGAGCGCCTGCGTGACACC
CTGTCCCATCAGCTCGACCAGGACGCCGACGCCCTGTGAGCCTGCCGCCGCCCCTGCCCG
CATCGCTGCCTGCCGGTGGCGAGGACCATCGCCTGCACCCGTGGTCGTGGCTGTTCGTGC
TGCTGATGCAGCTGCGCCACTACTTCCTGCCGCTGGTGGCGCTGCTGGTGTTCGGCCAGC
GCGGTGACCGCGACCCGATGTGGGCGCAGCTGATTCCGCTGTCGGCGATTGCCGCGCTGG
TGCTGGTCTCGGTGCTGCAGTACCTCAGCTACCGCTACCGCATCGGCAGCGACGCGATCA
CCGTGCGCAGCGGACTGCTGGCGCGCAACCGCCGCGAGATCCCGTTCGCCCGCATCCACA
ACGTGGAAGTGCGGCAGAACCCGCTGCACCGCCTGTTCGGCGTGGCCGAGCTGCGCCTGG
AATCGGCCGGTGGCGTGCGTCCGGAAGCCGAAATGCGCGTGCTGAAGCTGGACCAGGCGC
TGGCGCTGGAACGACTGGTGCGCCAGCGTGGGCAGGCACCGCAGGCCGCCGACGTCGTGG
CCGCCCCCTCGATCACCGACGCCGACACCGAACAGGTGCTGCTGCGCCTGTCGAGCTGGG
ACGTGGTGCGCATGGGCCTGCTGTCCAACCGCGGCTGGGCATTGGCGATCGCCGCCTTCG
GCGTGCTGTTCCAGACCGTGCCGCGGCCGGTGATGGACGCGGCCATCCAGCGTGGCGGCC
GGGAAGCCTTCGGCTACGCAAGCCACCTGCATCCCGGCGTGGCCGGCGCCTTCCTGCTGC
TGGCCGCAGCCTTGCTGCTGGGCTGGCTGGCGCTGCGTGCGCTGTCGGTGGTGCTGACCC
TGCTGCGCTATCACGGCTTCACCCTCAGCGAGCAGGACCGCCGCCTGACCGTCTCGGCCG
GCCTGCTCAGCCGCACACGCAGCAGTGTCGCGCGTCGCCGCATCCAGGCCTGGACGCTGC
GCGAAACCACCCTGCATCGCTGGTTCGGCCTGCGCCAGCTGCGCATCGACAGCGCTGCCG
GCGGGCCCTCGCGCGACGAGGACCGCGCCCTGCGCGAGCTGGCACCGCTGGCACCGGCAA
TGCGCTGCGAGCAGCTGGTGCAGCACCTGTTGCCTCAACTGCAGTGGCCGCCAGCGCAAT
GGCAGTCCATTCCGCAGCGTGGCTGGTGGCGGCTGTGCCTGGGCGCGCTGCTGCTGGTGC
CGTTGCTGGCAGCGGCCGCGTACTGGCGCTGGGGATCATGGGGCCTGATCGTGCTGGCCT
GGCTGCCGGTGGCGCTGCTGGTGGCACATCGGCAGATGGCGCGCATGGGCTGGTATCTGG
ATGCCCATTACGTGGCCGTGCGCGGCGGCTGGTGGAAGCGCTGGTGGCGCTGGGCCGAGC
TGGACAAGGTGCAGGGCCTGCGCCTGCAGCGTTCACCGCTGGACAAGCTGCTCGGCACCA
GCAGCCTGCAGCTGGATACGGCCGGTGCGCACGGTGATGTGGCGTTGACCCTGCGCCACC
TGCCGCAGGCACAGGCGCAACACGTGATGGAGCAGCTGGCCGCGGCGCTGGCGCGGCGCA
AGTTGCGCTGGTAAGCAACACCGGTAGTGGCGGGGGGGGGGGGGGCGCCCCCCCCCACAC
CCCCCGGGGGGGGCGGCGGGGGGCCTCCCCCCGCCACCCGCCCGGTGGGCCCCGCCCCCC
CCCCGGCACTACCGCGAGCGGGGTCGGCGAGGCATCAGCGCTGCGGCGGCCCCCAATATC
CCAGGTCCTTGCGGATCTGCAGGTCGCGCACCCAGCTGCCGAAGGGCTTGCGCCGCAGCA
CGCCCATTTCACCGGACAGGAAATCCTCGGTGGCGGCGATCACCCGCTCGCTGGACAGGC
CATCGCGGTACGGATGGATGGCGTCGGCGTAGCGCACGATCTCCGCCTGCAGCGCGGCGT
CGGGATGCAGCGCGCGCTGCAGCATCGCCGGCAGCTGCGCCGGGTCGTCGAAGTCGATCA
TGTGCGGCTTGGGCACGCGGTTGCGGAAGGTCACCACCGGCTTGTGCTGGACGATGAACT
CCGAAACGATCGACGAGGTGTCCGACACCAGCACATCGGCGGCGCGCTGCGCGGCCATCA
CCTGCTCCGGCTCGATGAAGCGGGCATGGGCACCGGCCAGCGCGCGGTAGCGCTCGAACA
GTTCCGGTGGGCACTTCGGGTGCAGGGTCAGCAGCCAGTAGCGCTCACCGCCAGCGATAT
CGGCGGCGATCTGCGCATGCAGGTGGGGCGCTGCGCTCAGGCGCTCGGTGAAGGTCGAAC
CGAACAGGATCACCGGGCGCCCGCCCGCCGCTGCGCGCAGCGCGGCGCTCTCGCCACCGT
CGTCGCGGAACAGCGGGTCGAGCTTCGGCCAGCCGGTCTCGGCTACGGCGAAGTGGCCCT
GCAGGGCGGCGATCTCACGGAACGGAGCGGTGGTGGCCGGCCCCTGCGTGCAGTACAGGT
CGAACATGCCGCGCACCCGGAAGTGGCCGCGCGCACTGTCGCGCTTCTCCACGTTGAAGC
CATGGAACAGCTGTACCTTGGCGCCGGACAGGAAGGTCGGCACCCAGTTGGCGGCGCTGA
ACACGGCACGCGGCCGCATCGCCAGGGCCTGTTTCAGTCCGATGTTGGGCACGCCCGGCA
GGCTGCTGGCGGCAGCGCCGTCCTCGAACCAGGCCGCCACCTCCTGCCCGGAGGCGTGCA
AGGCCTGCGCCAACGGGGCGAGAATAGGCAGCGCATAGCGCTCCGTCGCAAACAACAGGT
ACCCGGCCATCATGTCCTCCACGACCGCTCCCATCGAACGGCCTCGCATCTCGGCCTGCA
TTATCGCGTTCAACGAGGCCGGCCGCATCGGCGACTGCCTGGCCTCGCTGGCCTTCTGCG
ACGAAATCATCGTCGTGGACTCGTACTCCACCGATGCCACCCTGGCCATCGCCGAGGCCG
CAGGCGCCCGCGTGCTGCAGCGCGCGTTCGATGGCTTCCGTAGCCAGAAGGCCTACTGCG
TCGAGCAGGCAAGCCACGACTGGGTGCTGTGCCTGGACGCCGATGAGCGGATCAGCCCGG
AACTGCGCGCAGCCATCGAACGGGCCCGCGACGGTGGCTTCGCCGGCCATGCCGGCTATC
GCTTCGCGCGCCTGTCGGAGTACTTCGGCAGGTTCCTGCGCCATGGCAACGCCTACCCGG
ACCGGGTGATGCGCCTGTTCGACCGCCGCCGCGGCGGCTGGCGCGGCAAGCGCGAGATCC
ACGAGGCGGCCAGCGTCGACGGCAGCGTCGGCACCTTGCGCGGCGACCTGGTCCATTACC
CGTACCGCTCCCTGCAGCAGCAGCTGGCCAAGACCGAGAAGTACGCGCGGATGATGGCCG
AGCACGAGTTCGCACGCGGCAAGCGGGCCACGCTGGGCAAGCTGGTACTGGCGCCGGCCT
GGCGGTTCTGGCGCGGCTTCGTGTTCCGTGGCGGCTTCCGCGACGGCTGGCACGGCCTGG
TCTACGCCTACGTGCGCGCCAACTACGTGCGGCAGAAGACCATCATGCTGTGGATGCTGG
GCAACGGCCAGCCCGTGGCCGACCCGCCGAACCCCTGATCGCCGGGGCCCGCCCGGCGCG
CCGACGCATCACGAGCCGGTGATCGCCCGGTGGCGCGCGCCTTCGACGATCGACAGGCCG
GTCAGCAGGCCGACCAGGGTCACGTAGAAACTGGCCGTCATCTGGTGCGCGAACATCGAC
TGGGTCAGCCCGCACAACGCGTAGGTGATCACCAGCATGACGCCGGCAGCGGCCGGCCCG
CGGAAGGTCGCCCGTCCGCTGCGGCGATGCAGGCGCACGAACAACCACAGCGGGATGCCA
TACACCGCCAGCAACAGCAGCAGGCCCGGTACACCCTGGGTCGCCGCCCATTCGGCCACG
TCGTTGTGGGCATGCCCCAGGTGGCAGCGCAACTCTTCCGGGTTCTCCCGGCAGACCGGC
ACGCGCTGCATCGCGCTGTCGAAATGACCGATGCCAACACCCACCAGCGGATGATCGAGG
AAGGTCTGCCAGGCTACCTGCAGGCGCTCGACGCGGGCACCGGCGGAAGAATCACTGTCG
CCCAGCTCCATCCGCTGCACGTCGCTGTGCAGCTCGCTCAGGCGGACCTGGTGGCGCAGC
TCCGGCACCGACAGCAGCAGCGTCGCACCGATCGCCAGCATCCCGGCCAGCACCGACAGG
CGCGCCGCACCGGTACGCCAGCGCAGGCTCAGCGCCAGCACCACCAGCAGCGCCAGCAAG
GCGGCGAACACACCGCGGCTGCCGGTCAGCACGATGGTGCCGCAGCCGGCGGCCATGCCG
AGGATCACCAGCGACCAGCGCCGCGACGGGCGGCAGAACACCAGCAGCACCATCAACACC
ATCACGATGTCGGCCAGCACGATGGCGTTGGTGAACAGCTCCGCGCGCGGGGCGCCGCCC
AGCACCTGCCACAGCGACATCACGAAGGTGGCGAGCAGGCCGGTCAACGAGCCGTACCAG
AGCCACCGCAGGCTGGGACGCAGCGCGCAGATCCACAGCGCGATCCATGGGATCACCACG
AATCGCGAACGGTTGTCGACGTCACGCAGGCCCTGTTCGAACAGCACCACCGACAGTACG
CCGAGCGCCAGCACCGCCAGCATCAGCCAGACCAGCACTTTCACCGGCTGGCCGGCCATG
CCCCGCGCGCGCCACAGCAGCTCCGGCGCCAGCAGGGTGCTGAGCAGCAGCAGGAGACCA
TACGGCAACAGGTTGATCGGCACGGTCAGCACCAGTGCCGGCAGGCAGAACAGCCCCAGC
TGGGCCAGCCCGTGTGCAACCCCGTGACGCCCACCGACGGGAACGCCCAGCGGGTCGCCG
GCCATGAGGTTCAGGTTGTCCGGTGAAGCTGGCACGTCGGGAAGTATCGCTGCAATCTGC
TGGAAGAATGGGACGGGCCAACGCGGCCCGTCCCAGCCTGCTGTTTTACTGCCTTTGGAC
CCGCTTGGGCAGACTGGACAAGCGGAAATCGTGCTGGCTAGTCATGTTCCTGCAAACGCC
GTTCACGTTCCCGCTCCTCGGCAGTGACCACGCACGGCACCGTCACCGCCGCTGCCGGCA
CCAGCCACCAGCGCCGCCGGTTGGCCACGCCGGCCAGTTCGGAGCGGTTGCGGTCGACGC
ACGACAGCATCGCGTACTCGTGGACCAGCAGCCAACGGCGTCCGGGCGCCAGCCGCTGCC
AGCGCGTGGCCGCCACCAGCTGCTCGTCCCAGTCAGTCTCGAAACCGAAGGTCGCTGCGG
GACGGTCGGCCAGCAGCAGGTGCTGTTCCTTCCAGGCCACCAGCCCCAGCTCGGCATCGG
GGCCCAGGCGGGTACCGACCGCGCGCATCAGGCCACGGGCCGAACTGGAATCGTTCAGCA
GCGGGTAGCCGACCAGGCTGTACAGCACCCAGACCACCGCCAGGGTCGACACCAGCGCAA
GCTGCCGGCGACGGCCACAGGCCAGCAGGCTCAATCCGCCCCACAGGCCCATCGCCAGGA
TCGTCCACGCCAGCGCGTCGACGGCCCCGGGGGCGAGCCCGCGGCTATGGGTCAGGCGCA
GCTCGAAGGCCGGGTCACCCAGCACCGCCATCGCGCCAGCCACGGCCAGGCCCAATGACA
GCAGGCCGGTGAACAGCCCCACCACGGCCTGCACATCGCGTCGCTTCAGCAACCCCGGCA
ACAGCGGTGCCAGCACCAGGCAGAACATCGGCAGCGCCGGCAGGATGTAGACGTCGCGCT
TGCCGGCGGGAATCGAGAAGAACAGCACCACCATCAGCCACCAGGCCAGCGGCAGCAGAT
AGCGCGCGTCGCGGCGTTGCAGCCGGCGGCGCCAGGCCGGAATCGCCCAGGGCAGGGCCA
GGAATGCCGGGATCCACATCAGCGGCATCGTCGCCAGGAAGTACCAGGCGGGCTGGTGGT
GATCCCAGGAATGGGTGTAGCGCCGCGCCGTCTGCTGGAACAGGATATCGTCCATGTAGG
CGCGATATTCGTCCGAGCCGGTGGCAAAGCCGGCCAGCAGCATCGGCGCCAGCCACAACG
ACACCGCCAGCAGGAAGGCCAGCGGCGCCAGCCAGAAGCGCGCGTCGCGCGCGTGCAGGC
CCACCCGTGGCCACCGCAGCGCCGTGGCGATTGCCGCGGGCACGATCATCAGCAGCGCCA
GCATGCCCACGCCCTTGGTGATCACGCCGATGCCGGCGAAGAACCAGCCCAGCCACCACC
AGCGCCAGGCAGGCCCCAGCAGCAGGTGGCGCAGCAGGCCGTAGTTGGCCAGGGTGATGA
ACAGCAGCAGCAGGGGATCGATCTGCGCCTTCTTCGCCTGGAAGGTGAACTGCAGCGCGA
ACAGCAGCGCCCAGCCGGCATACAGCCCCACCCGCCGCGTCCACAGCCGCCGGCCCAGGT
CGACCACGCACCACAGCGTGCCCAGTGCCGCCAGCAGCGACGGCAGCAGGAAGGCCACGC
GCCACTGCCCGACCAGGCTGTACAGCGTGGCCTGCCACCACATCAGCATCGGCGGCTTGT
CCGAGTACAGCTCGGTCCCGCGGTGCGGGAACAACCAGTGGCCGCTGTCGAACATCTGCT
TGGCCACCAGCGCGAAGCGCGGTTCGTCCGATGGCCACGGATCACGAAGGCCCAGCCCGG
CCCCCAGCACCAGCAGGGCCATCACCACGAACAACCACGTCTCGCGCGACGCGCGGGATT
TCAGCATGGGACTCGCAACGTCAGCGGGGGGTCAGGCCGTTTTTAGCAGACGCGCGTAAA
AGAAACCGTCAGCATCGCTGTCACCCGGCAGTCGCTGGCGCGCGATCCCCTCGCAGTCCA
GGCCGAATCTGTCATCCAGCGGCTGTGCCACCGCGTCCGGATGCCACTTCAGGAAGGCCC
GCACCTGATCGATGTTCTCGGCGCGCAGGATCGAACAGGTGGCGTACAGCAGCACGCCGC
CCGGGCGCAGCATCGACCAGCAGGCCTCCAGCAGGCGGGCCTGCACGCCGACCAGCGCAT
CGATATCCTCGGCGCGGCGGTGGAACATCACGTCCGGCTGGCGGCGGATCACGCCGGTGG
CCGAACACGGCGCATCCAGCAGGATGGCGTCGAACGGTGTGCCATCCCACCAGGCAGCGG
GGTCGCTGGCATCGGCCACCCGGGTCTGCGCGCCCTCACCTACACCGGTGCGGGTGTAGG
TATCGCGGGCACGCGCCAGGCGACGCGCATCGATATCCAGCGCCAGCAGGCGCAGGCTCG
GGTCACGCTCCAGCAGGTGCGCCGACTTGCCACCCGGTGCCGCGCAGGCGTCCAGAACGC
GGGCGCCGGACGCCGGTGCCAGCGCGTCCGCCGCACATTGCGCCGACAGGTCCTGCACCG
ACAGCGCACCGTCGGCGAACCCCGGCAACTGGTTCACCGCGATGGGCGCCACCAGGCGCA
GCGCGTCGGCGCTGAGCGGGCTGGCTTCGGCAGCAATGCCGGCCTCGGCCAGCGTGGCCA
GCGCCTTGTCACGCCCCCCCTGCTGGCGGTTGGCACGCAGCCACAGCGGCGCCGGCTGCA
GGCTGGCAGCAAAGATCGCCTGGGCCTGGGACGGCCAGTCGCGCTCGACGGCATCGGCCA
GCCACGCCGGAAAGGCGTCACGCGCAGGCTGCTCCGGGAACCCCTCGCGCTGCGCGCGGC
GCAGGATCGCGTTGACCAGCCCGGCCTGGCGCTCACGGCCCAGCGCGCGGGCGGCGTCGA
CCGTGGCCGACAGGGCCGCATGCGCCGGCAGTTCCAGCACGTCCAGCTGCGCGAAGCCCA
CCATCAGCAACGTGCGCAGGTCGGCATCACGCGCCGACAGCGGCTTCTGCATCCACGACT
GCAAGGCAGCGTCGTAGGTACTGCGGCGGCGCAGGACTGCAAAGCACAGCGCTTCCAGCA
AGGCCCGATCACGACTGTCGGCCAGCTTGGGCAGTGCCCAGGCCAGTTCCGCCTTCAGCG
AGCGGCCACGGGTGAACACCTGCGCCAGTACGCGTGCGGCCAGCATGCGGGTGGCCGCGC
CGGGCGCCGCCTTGGCGACGGAGAAATCATTCTGCTTCGACACCGCTTATGCCCCCACGT
GCAGGTCGCGGCGGGCATTGAGGTAGTCGGCGGCGGTGATCGCCTTGCCGCCTTCGCGCT
GCAGCGTGCGCAGCCGCAGCGCGCCCTGGCCGCAGGCGATGTCGATACCATCGCGGCTGG
CCGCCAGCACCGCCCCCGGCGCCTGGCCGTGGGCCAGGTCAAGAGCGACCGCGCCGTGGA
TGCGCACGCGCTCGCCGGCCAGCGTGGCCTCGGCGATCGGCCACGGATTGAAGGCGCGCA
CGGTGCGCGCCAGTGCATCGGCGTCCTGTGCCCAGTCCAGGCGGGCTTCGGCCTTGTCCA
GCTTGTGCGCGTAGGTCACGCCCTGCTCGGGCTGCGGCCGCGCGATCGGCTTGATGCCGG
CACGCAGCAGGCCCAGGCCGTCTGACAGCACCTGTGCGCCCAGTTCGGCCAGCTTGTCAT
GCAGCTGGCCGCCGGTATCGGTGGCCGCGATCAGCAGCTCCTGGTGCAGCAGCACCGGGC
CGGTATCCAGGCCGGCTTCCATCTGCATCAGGCACACGCCGGTCTTTGCGTCACCGGCCT
GGATCGCGCGCTGGATCGGCGCGGCACCGCGCCAGCGCGGCAGCAGCGAGGCATGCACGT
TCCAGCAGCCGTGGGTCGGGATCGCCAGTACCGCCCTGGGCAGGATCAGGCCGTAGGCGA
CCACCACCATCAGGTCCGGCTGCAGGTCGCGCAGCTGCCGCTGGGCAGCTTCATCCTTCA
GCGATTCGGGCTGGTAGACCGGAATGCCACGGGCCACGGCTTCGAGCTTGACCGGCGACG
GTGCCAGGCCACGGCCGCGCCCGGCCGGGCGATCAGGCTGGGTATAGACGGCCACGACCT
CGTGGTGGCGCGCCGCGGCGCGCAGCGACGACACCGCGAATTCCGGCGTACCGGCAAAGA
CAATCCTCATGGCTACCCCACTTGCAGGATGGATTCGTGCAGGAAAGAAAACGGCGCCGT
CGGCCGGCGCCGTACAGCCCGCGCGCGACGCGCAGGCACGGGCCACCCGGAGGGCGGCCC
GGATTGGCGATCACGCCACGTGCTTGCGCTGCTTGGCCAGCTTCTTGCGGACCATCTCGC
GCTTGAGCGGCGACAGATAGTCGATGAACAGCTTGCCGTCCAGGTGGTCCATCTCGTGCT
GGATGCAGGTGGCCAGCACTTCACCGGCCTCCAGCTGCTGCTCCTGGCCGTTGCGGTCCA
GGTACTTCACGGTGATGGTGTCAGCGCGGGTCACGTCGGCGAAGATGCCCGGGACCGACA
GGCAGCCCTCCTGGTACACCCGGCCCCCGTCCTTGGCGACGATTTCCGGGTTGATGAACA
CATGCGGTTCATTCTTCTCTTCGCTGACATCGATGACCATGAAGCGCTTGTGCACGTCCA
CCTGGGTGGCGGCCAGGCCGATGCCCGGGGCGTCGTACATGGTCAGGAACATGTTGTCGA
TCAGTTCCTGGAAGGCCGGCGTGGTGACTTCGGCGGCGTCGATCAACGCAGCCTTGGTAC
GCAGGCGCGGATCGGGGAACTCGAGAATGGGGAGAAGGGCCATGGCTGTTTCCGGGTAGG
GGGCCGGCACGCCGGCATACGTCGCAGATTCTAGCTCCAACGCTTGCCTTGCGCCCCGGT
TTCTGGACTATAGTGCGTGGACCTGTTGGGGAATCAGGGCTTCACACCTATGTTGCTTCG
TTTTCGTACGGTCGTCGCCGCGGCGATGCTGACCGTGGCTGCCTATGCTACCGCCGTGGA
AGTGAATGGCGGGCACCCGGACACCTATGTGGTCCGAAAAGGGGATACGTTGTGGGATAT
CGCCGCACGTTTCCTGCAGAAGCCTTGGCTGTGGCCGGAGATCTGGCAAGCCAATCCGCA
GATCGCCAACCCGCACCTGATCTATCCAGGTGACGTGCTGAGCCTGGCCTACCTGGACCG
GGTGACCGTGTCCCAGGCCGGTCCGCGCCAGGAGGCCCCGATCGACGCCATTCCGCTGGC
CCAGGTCGAGCCGTTCCTGAAGCAGCTGAGCGTTGTCGACAGCGTCAAGCAGCTGCCCTA
CGTCGTCGGCCTGGAGGACAGCCGCCTGCGCGTGTCCGGTGGCGACACCGTCTACGTGCG
CCTGGCGGATGCCCAGGTGGGCCAGCGCTGGGCCGTGGTACGCCCGACCGTGCGTTACGC
CCAGCCCAAGCCGACCGAGGACCTGACCGCCAATGGCGACGTCACCCCGGGCAGCGGCAA
CCTGTGGAAGGCCTACAACGCACCCAACGCACGTCGTGGCGTGCTCGGCTATGAACTGGC
CCAGGTCGCCACCGGCACCATCACCCAGATCGCCGGCGGCAAGGTCGAGGCCTCCACGCT
GGTGCTGGACAAGAACGTCGGCGGCCGCGAAGTGCGCGCCGGCGACCGCCTGGTGCCGGT
CGAAGCCCGGCCGTACGACCTGCAGTTCGTGCCCCACGTACCCGCTGCGGGTGTCGAGGG
CGTGGACGTGCGCGTGCTGGCGGTCACCGACATGTTCACCGCCGGTGGCCCACGCGACGT
GATCGCGATTTCGGCCGGCCGTGCCCAGGGCGTGGACAACGGCACCGTGTTCTCGCTGTG
GCGCCCGGGCCGCCATGTAGCGCACCGCATGAAGTACCCGACCTCCTCGCGCATGGACGA
CTCGCTCAGCACCGGCGCAGGCCGGGTCTCGCTGCCGGATGAATATGCCGCGCATGCGAT
GGTGTTCCGCACCTTCGACAACGTCAGCTACGCGCTGGTGATGCAGGGCGTGAAGCCGGT
GCAGGTGGGTTACAACGCGCTGCACCCGGACGCGAAGTAACGGTTGCCGGACTGCCCCGG
CCACCACTGGAGTGCCGGCCGCGGGCCGGCAGGCACCTCCGGCAAAACCTGACAGCCACA
TGCGAAGGCGCCCTAGGGCGCCTTTGTTGTGTGCGGCCGATAGTGGGGGATGACCACACA
TGCATACGAGGCGCTGCTGCGCCTGTTGATGGCGGGAGGCGCACTGGCGTCCCGACGGGC
CCTGCTGCAGGCCGCGGGCGATGCGGAAACCGCCATCGCGCAAGGCACTGCGACCTGGCG
TGCGCACGGTTGCACGCCGGAGCAGTGCGCCGCCCTGGAACGCCCCGATACCCGGGCCTG
GACATCGGCCCGGCGCTGGCTGGAACAGGACAACCATCACCTGCTGCCGTGTACCGATCC
GGCCTTTCCGCCATCACTGCTGGAGGTACCCAACCCGCCGCTGGCGCTGTTCGTGGCCGG
TGATCCCTGCCTGGCCTGGCGCCCTTCGGTGGCGCTGGTCGGCAGCCGCTCGCCCACCCC
GGGCGGGCGTGCACTGGCCGCGCGTTTTGCCGGCTGCTTCGTCGAGGCCGGCCTGGCGGT
GACCAGCGGCCTGGCCGCAGGCATCGATGCGGCCGCGCACCAGGCTGCGCTGGAGGCCGG
CGGCTGCACCATGGCAGTGATCGGCACCGGCCCTGACCGGGCCTATCCGGACAGCCACGC
GCGGCTGCAGGCGCGGATCGCCGCCGAAGGCGTGGTGCTCAGCGAGTACCTGCCGGGCAC
GGCTGCCCGTCCCAGCCACTTCCCTGCGCGCAACCGGCTGGTGGCCGGACTGGCGCTGGC
CACCGTGGTGGTCGAGGCCGCGCAGCGCTCGGGCGCGCTGATCACCGCGCGCCTGGCCGC
CGAGGCAGGCCGCGAGGTCTGTGCCCTGCCCGGGTCGGTGCTCAACCCACGCGCGACCGG
CTGCCATCGCCTGATCCGCGAGGGCGCGGCGCTGGTCGAGCGCCCCGAGGAGGTCCTGGA
ACTGCTCGCCCCCGCCCTTCGCCAGCAGCTGCCGGGCTTGCAATCGCGGTTGGCCACCCC
CACTGAACAGGCACCGCCGGCGCTCCTGCCGGCGCGCTGGGCCGACGACCCTGACTACCA
GTGCTTGTGGCGGGCGCTGGACCACAACCCAAGCGGTATGGATTCACTGATCACGCGTTG
TGGATTGACGGCGTCACAGGTGTCCTCCATGCTGCTGGCCATGGAACTGGCGGGAATCGT
GGTGTGCGTACACGGCCGCTACTGTCGAACTCCCTAGTTTCTTCACCTCCACAGCGTCGC
GCGACGCAGGCCGAGGGGCAATGAAAGAGAGCATCCTGGATGTACTGCTGTACCTGTTTG
AACACTATTTCAGCGAAGATGCGGACCTGATCCGTGACCGCGATTCGCTCCAGAACGGCC
TGATCCAGGCCGGTTTCAGCCCCACCGAGATCAACAAGGCGTTCGACTGGCTCGATGCCC
TGGCCGCGCAGCGGCCGAGCGTGGCCCAGGCGCGGGTCGATGGCCCCGTGCGCATCTACC
ACGGCCCCGAGCTGGACAAGCTGGACGTGGAATGCCGCGGCTTCCTGCTGTACCTGGAAC
AGCACGGCATCCTCGACGCCGACCAGCGCGAGCTGGTGCTGGACCGGGCGATGGCCCTGG
ACCAGGACGAACTGGACCTGGACGACCTGAAGTGGGTCGTGCTGATGGTGCTGTTCAACC
AGCCCGGCTCCGAAGCGGCCTACGCCTGGATGGAGACGCAGATGTTCATGGACGAGCCAG
AACCCCTGCACTGACCGTACACTTGGGGGCATAGCGCATTCAGGAGCGTCCCCGTGAGCG
AGTGGTTCCACGCAGAAGGCAACCGGCAGCAAGGCCCGCTGCCGGCGGAACAGTTGGTCG
AGTTGTTCCGCAACAACCAGATCTCCCTGGACACCCTGGTCTGGCGCGACGGCCTGCCGC
AATGGCAGCCGTTGCGCAGCGTGGTCGATGAGCTGGGCCTGATCGTGCCGGCGCTGGACG
TCGCCGCACCGGCCGTGGAACCCGAGCCGGAGCCCGAACCGGAACCGGTTGCGCCGCCGC
CGCCGCAACCACCGGTGCTGCCACCGTCCACGCCCTATGCCACGCAGACCCCGGCCGGGG
TGCTGCCGCCGCCGAAAAAGAAGCTCTCCGGCTGCGCCCTGACCGCGATCATCGGCGGCG
GCCTGCTGCTGGTGCTGGTGCCGGTCATGGCCATCCTCGCGGCGATCGCCCTGCCTGCCT
ACAACGACTACACCGTGCGTGCCAAGGTTGCCACCGCGGTCAATGCCCTGCAGCCGCTGA
AACAGCAGGTGCAGCACTTCGCCGACGACGAAGGCCGCTGCCCCGGTGCCAACGATGCCG
GTTTCCCGGCGCCGGGTGATTTCACCCAGGCCGGCCTGTCGGCGGTGAACATCGGCCGCT
TCAACAACGGCCACTGCGGCATCGAAGCAACGCTGGCCGTGCCCGGCAAGAGCCTCGATG
GCGACCTGCTGTGGCTGGAATATGATCGCGACAGCGGCCGCTGGGAATGCAGCGGTGAAA
GCGACGACAAGTACCTGCCGCCGTCGTGCCGCGGCTGAGCCACGCGCACGGCAGCACCTC
CAAGGACGATCCAACAGGGAACATGCAATGACCGAGTGGTACTACGCCGAAGGACAGCAA
CGCCAGGGCCCGCTGCCGGTCCAGGAAATCCGCCAGCGCTTCCAGCGGGGCGAACTGAAC
CTGGACACCCTGGTCTGGCGCGAAGGCATGGCCCAGTGGGCTGCACTGCGCCAGGTGGTC
GATGAGCTCGGCCTGCAGACACTGGCTGATGCCAGCACGGCCACCGCCAGCGGCGGCTTC
GACCTGCGCGGCGACTACGCCGCCATCGACAACGGCACTGCACCGCTGCCTGGCACGGGT
GCGCTCAGCAGCTCGCCCTACAGCGCCCCGGCCGCTTCCGGTGCCGGTGGCCCGCAGCCG
GTGATCGGCGGCGAGGTGGTCTACGCAGGCTTCTGGAAGCGCGTAGCGGCGTACATGATC
GACTATTTCGTGCTGGCCATTCCGGGCGGCATCATCGGCGCCATCATCGGCGTGGTGCTT
GGCGCCAGCATGGGCGCGGTGGGCAGCGGCGAGACCTCCATCGAAATCGTCGCGCAGGTG
GCCAGCGCGCTGATCAACATGGCCATCGGCGTTGCCTACTACACCTGGTTCCATTCCTCG
CAGGGTGGCGCCACGCTGGGCAAGATGGCGGTCGGCATCAAGGTCGTGCGCAGCAACGGC
GATCGCCTGACCAAGGGCCGCGCCTTCGGCCGCTACTGGGCCATGCTGCTGAGCAGCTTC
ACCCTCGGCATCGGCTTCCTGATGGCCGCCTTCACCGAGCGCAAGCAGGGCCTGCACGAC
ATGATCTGCGACACCCTGGTGGTCGACCGCTGGGCCTACACCGACCAGCCGCACCTGCAG
CGCCATGAGCTGGGCACGGTCACCATCGTGATCCTGGTGCTCACCGGCCTGCTGGTGCTG
GCGGGCCTGGTGCTGCTGGTGGCCGCGGTCGGCTTCATCGCCAAGATGGCCTCATGAACG
GCCATCCTCACGTCTGGCTGCTTGACAGGGGCTGGCCGGGCGTGATTCCTCTAATAAGGT
GAAACCTGAACGCCCGGCACACTACCGGGCGTTCAGCGTATTGATTTGTCCGTGGCCGCT
TCACTAATGCGGCCGTTTGCTCCACCCTAGCGGCCCCTCCCCTGCGGCTCGCCCCACAGA
CACTGCTGCCATGCCCAAGCACCTGCTCATCGTCGAATCGCCGGCCAAGGCCAAGACGAT
CAACAAATACCTCGGCAAGGACTACACCGTCCTGGCCTCGTATGGGCATGTGCGTGACTT
GATTCCGAAGGAAGGCGCGGTCGACCCGGACAACGGGTTCGCCATGCACTACGACGTGAT
CGACAAGAACGAAAAACATGTCGACGCGATCGCCAAGGCCGCCAAGGGCGCCGACGACAT
CCTGCTGGCGACCGACCCGGATCGCGAAGGTGAAGCGATCAGCTGGCATATCGCCGAGAT
CCTGAAGGAACGCGGGCTGGTCAAGGACAAGCCGATGCAGCGCGTGGTGTTCACCGAGAT
CACCCCGCGCGCCATCAAGGAAGCGATCAGCCAGCCGCGCGCGATCGCCAGCGACCTGGT
CGATGCCCAGCAGGCGCGCCGCGCGCTGGACTACCTGGTCGGCTTCAACCTGTCGCCGGT
GCTGTGGCGAAAGGTCCAGCGCGGCCTGTCCGCCGGCCGCGTGCAGAGCCCGGCGCTGCG
CATGATCGTCGAGCGCGAGGAAGAGATCGAAGCCTTCATCGCCCGCGAGTACTGGTCGAT
CGCCGCCGAGTGCGCACACCCGTCGCAGCACTTCAACGCCAAGCTGATCAAGCTGGACGG
GCAGAAATTCGAGCAGTTCACCATCACCGACGGCGACACCGCCGAAGCCGCCCGCCTGCG
CATCCAGCAGGCCGCGCAGGGCTCGCTGCATGTCACCGACGTGGCCAGCAAGGAGCGCAA
GCGCCGCCCGGCGCCGCCGTTCACCACCTCCACCCTGCAGCAGGAAGCCTCGCGCAAGCT
CGGTTTCACCACCCGCAAGACCATGCAGGTGGCGCAGAAGCTGTATGAAGGCGTGGCGAT
CGGTGACGAAGGCACCGTCGGCCTCATCTCGTACATGCGTACCGACTCGGTGAACCTGTC
GCAGGACGCGCTGGCCGAAATCCGCGACGTGATCGCCCGTGATTACGGTATCGCCTCGCT
GCCGGACCAGCCGAACACCTACCAGACCAAGTCCAAGAACGCCCAGGAAGCGCACGAGGC
GGTGCGCCCGACCTCGGCCCTGCGCACCCCGGCCCAGGTGGCGCGCTTCCTGACCGACGA
CGAGCGCCGCCTGTACGAACTGATCTGGAAGCGCGCCGTCGCCTGCCAGATGATCCCGGC
CACGCTCAATACCGTCAGCGTCGACCTGTCCGCTGGCAGCGAGCACGTGTTCCGTGCCAG
CGGTACCACCGTGGTGGTGCCCGGCTTCCTGGCCGTGTACGAGGAAGGCAAGGACAACAA
GAGCGCCGAAGACGAGGACGAAGGCCGCAAGCTGCCGGCGATGAAGCCGGGCGACCGCGT
GCCGCTGGAACGCATCCAGGCCGAGCAGCATTTCACCCAGCCGCCGCCGCGCTACACCGA
AGCGGCGCTGGTGAAGGCGCTGGAAGAGTACGGCATCGGCCGTCCGTCGACCTACGCCTC
GATCATCCAGACCCTGCTGTTCCGCAAGTACGTGGAAATGGAAGGCCGCAGCTTCCGCCC
GTCCGACGTCGGCCGCGCGGTGTCCAAGTTCCTGTCCAGCCACTTCACCCAGTACGTGGA
CTACGACTTCACCGCCAAGCTCGAAGACGAGCTCGACGCCGTCTCGCGTGGCGAAGAAGA
GTGGATCCCGCTGATGGCCCGCTTCTGGGAGCCGTTCAAGGAGCTGGTGGAAGACAAGAA
GGAATCGGTGGACCGCGCCGAGGCCAGTGGCGCGCGCGAGCTCGGCACCGACCCGAAGAC
CGGCAAGCCGGTCAGCGTGCGCCTCGGCCGCTTCGGGCCTTACGCCGCCATCGGCAGCAC
CGCCGAGGACGCCGAGGAGAAGCCGAAATTCGCCTCGCTGCGCCCCGGCCAGTCGATGCA
CACCATATCCTTGGAAGACGCGCTGGAACTGTTCCTGATGCCACGCGCGCTGGGCGAGGA
CAACGGCGAGCCGGTCAGCGTCGGCATCGGCCGCTTCGGCCCGTTCGCCAAGCGCGGCAG
CACCTATGCCTCGCTGAAGAAGGAAGACGACCCGTACACCATCGACCTGGCCCGCGCCGT
GTTCCTGATCGAAGAGAAGGAAGAGATCGCGCGCAACCGGATCATCAAGGAGTTCGAGGG
CAGCGACATCCAGGTGCTGAACGGCCGCTTCGGCCCGTACATCAGCGACGGCAGGATGAA
CGGCAAGATCCCCAAGGATCGCGAGCCGGCATCGCTGACCCTGGCCGAAGTGCAGCAGCT
GATGGAAGAAACCGGCAAGCCCGTGCGCAAGGGCTTCGGCGCCAAGAAGGCTGCCGCGAA
GAAGGCACCGGCCAAGAAGGCGGCGGTGAAGAAGGAAGCGGCGCCGAAGAAGGCCGCAGC
CAAGAAGGCGCCTGCCAAGAAGGCGGCGAAGAAGGCCGTGGTAAAGAAGGCCGCTGCAAA
GAAGGCACCGGCGAAGAAGGCCGTCAAGAAAGCCGCGAAGTAGATTCACGCCATGCGTGG
ATAAGGGGTAGTGCCGGCCGCTGGCCGGCAACATCCAGAAGCACCCGATGCCGGCCAGCG
GCCGGCACTACCGGGCCAGGGTCCACCCCTTCTGCACGCCGCAGGGGGATAATGGGGGCC
CACGTCGGGCCGGTCGCCACCATGAAAGAACTCACCCTGGACTCTGCTGTCGCCACGCTC
CGCGCCGGCGGCGTGATCGCCTATCCGACCGAAGCGGTCTGGGGCCTGGGCTGTGATCCC
TCGCATGAGGCGGCGGCGCACATGGTGCTGCGGCTGAAGCAGCGCCCGATCGAGAAGGGC
ATGATCCTGGTCGCCGCCGAATTGTCGCAGCTGGAGGGCTGGGTGCGCCTGCAGGCGTTG
CCCGATGCCCGCCAGCGCGCGGTGCTGGCCAGCTGGCCGGGTGCCAACACCTGGATCCTG
CCGGCCGGTCCGCGCGCCCAGCCCTGGATTACCGGCGAGCACAGCGGCATCGCCGTGCGC
ATCAGCGCGCACCCGCTGGTCGCCGCCCTGTGCCGCGCCTGGGGGGGTCCCCTCGTCTCC
ACCAGCGCCAACCTGGCCGGTGAACCACCGGCACGCAGCCGTGCCGAGCTGGATCCACGC
CTGCTGCGCCTGCTCGATGGCATCCTCGATGGCGAAACCGGCGGCCTGGCCCAGCCCACC
CCGATCCGCGACGCGCTCAGCGGCAACGTGCTGCGCTCCTGAGCGGACGATTGCACTGCC
ACGCACAATCACGCACCCTGCCGCCATGAACCTGCTGCGCACCGCCCTGGGCCTGTGCCT
GCTGCTGCCATGGACCGCACCGGCCGCCGAGGACGTGCGCGTCTACCGCTGCGTCGCCAG
CAATGGCGCCGTGGCCCTGCAGGACAGGCCCTGCAGCAGCGGCCGGCAGGAGGTGCGTGA
CCTGCAGCGCCCGCGCGATCCGGCACCCCGGGTGGTGCGCAGTAACGCCCCTCCCGCGGC
GCCCAGCGAGGCTCCGGTGATGCGCGATCGCGAAGTCCGCCACGTCTACATCCAGCCGCC
ACAACCGTTGTACGAGTGCGTGAGCGACGACGGTCGCCGCTACACCAGCGACAGCAACGA
GGGCAATCCGCGCTGGGTCCCGTTGTGGACCAGCGTGTGGCTCCCGCACGGGCACCACGG
CGCGGTCCATCCCGGTCCACGCCCGGGCTTCGGCACGCCGGTCGGTGCGCCGATCGGTGA
AGGCACAGGCTACCGGCCGCCTGCGGTAGGCGTCGGCGTGCAGGTGCCGGCCGGCAGCGT
GCTGGTCCGTGACAGCTGCCATGCGCTGCCGCCGCAGGACGTCTGTGCGCGCCTGCGTGA
CCGCCGCTGGGAACTGGACCGCCGTTACAACAGCGCGCTGCAGAGTGAGCGCACCGCCAT
CAGCAATGAACAGCGCGGCATCGACGCGCGCCTGTCGCGGGACTGCGAACGCTGAGCGCG
ATGCCTGCCGGGGCATGTACGCTGTGCGCATGAAGAACCTGATCTGGCTGGCCCTGGGCC
TGTTCGCCGGCAACGCGTTGGCCGACGACGGGGTGATCTACCGTTGTACCTCCAGCAGCA
GCGATGTGCCCACCCTGCAACGCACGCCCTGCCCTGCCGGCAGCAAGCAGCAGGTGGTGA
GGGTGCCGGCCAGTGCTCCGCCGGCGCCGGCCTCAGCGGCACCCGTGCCGGCCGCGCCCG
GACCGGCCGCGGCCACTGCGCCGTCCGTTCCCGCACCCGCGCCTCGTCGCCCCGGGGAAG
GACGCACGATCATGGAAGCTGGCATGGTCGAACGCGAAGGCGGCGATTTGATACTCGACA
GTGCATCGCTGCCACGCCAGGCCGATGCCGCGCCGGACAGCAATGCGCCGCCGAAGCCGC
CGCTGCCACCGATCTTCCAGTGCACCGACAGCCAGGGCGGTGGCTACCTGCACGAATACG
AAGCCGCCCCCGGGCGCTGCGAACTGATGACCGTGCAGGGACTGGGCGGCGCCACGCCGG
TCAATGCCGCCGGCTGCGAAGTGGTGCGCGACCGCTGCGAGGAACTGCCGGACGCGCAGC
GCTGCAGCAGCTGGCAGCAACGCTTCCGCGACGCACGTGGCCGTGAGCGGTTCGCCTCGC
CGGAAAACCGCGACAACGCCCGTGGGGAACGCGAACGGCTGCAGGGCGTGCTGGAGGCCA
GCAACTGCCCGGTACCGGGGTGACAGCCACCCGGTAGTGCCGGCCGCTGGCCGGCAATCG
CAGTATCTTCAAGTGATTCCAGTTGCCGGCCAGCGGCCGGCACTACCCTTTGGAAGATCA
GAACCCGTAGCGCAGGAAGCCGCCATCCACCGCGATGCATTCGCCGGTGACATAGCTGGC
CGCCGGCAGGCACAGGAAGCCAACGGCTGCGGCCACTTCCTCCGGCTCGCCGATGCGGCG
CATCGGCGTGCGGTTGATCACTTCCTCGTAGTAGTCCGGGTCCGACAACGGACCGGACGT
GCGCCGCGTGCGGATGTACCAGGGCGCCACCGCGTTGACCCGGATGCCATCCTCCGCCCA
CTCGACGGCCAGGTTGCGGGTCATCTGGTGCATTGCCGCCTTGGTCATGCCATAGACCAC
GCCACTGCGCACATGGGTCAGCCCGGACACGCTGCCGACATTGACGATCGAAGACGACGC
GTGCCGGGCCAGCAGCGGATGCGCGTAGCGCGACAGCTCGAAGGCCGAGAACAGGTTGGT
CTCGAAGATCTTGCGCCATTCGTCCTCGGAATATTCCGTGGCCGCCTTGGTGACGTTGCC
ACCGGCATTGTTGACCAGGATGTGCAGGCCATCGCTGTGATCTTCCACCCAGTCCAGGAT
CTGCCGACGGTCCTCGTCATCGGAGACATCGGCCGCCAGCGCGTGCACCTGGTGCTGCGG
ATAGACATCCAGCAGTTCGTCGCGCGCCGTTTCCAGCATGTCGATGTCGCGGCCGACGAT
CATCAGGTCGGCGCCGAGGCCAGCCAGTTCGTGCGCAATGGCCAGGCCAATACCGGCGCT
GGCACCCGTGATCAGGGCCGTCTGGCCGTCCAGGCGCCACCGTTGCTGGGTCATGAGTCC
TCCGGGGCCGCGCCCGCTGTGTTTCGATGCCGCAAGGATACGCGCTCACGGCAGCGCTCG
GCCGGGGATGCGACACTTGCCCATACGCCCACCGCGGAGAGCCGCCATGCGCATCCTGAT
CCTGTCCACGTCGCTGCTGGCCAGCCTGCTGCTGGCGGCCTGCCAGCGGCCGCCCACGCC
GAACCCGGAGAAGCCACCGGTGCCACGAGCGATGTCACGTGCGATCAACGACCCGCTGGA
CCGCGCCAAGGACGTGCAGAAAACCGTCGATGATGCCGCTGCGCGTGAGCGCAAGGCCGA
AGCCGACGCGACGCAATGACCTGTGGGGTCAGAGACCTTTGTGCTGCCAAGGAATCCGAC
CCCATGAACGAAAACGCCCGGCCAGAGCCGGGCGTTTTCATTCGGTACCGTTGCCGATCA
GAATCCGCAGAAGCAGTACGCCAGCGCCTTCACCGGAGCGCCATTGCCCTTCTCGCGGGC
CGCGTTCTCGACGAAGCGCAACTGAGTGTCCACTTCCGGCATCGTGCGTGCCAGCATCAT
CCGCGCCATCCCCGAATCGGACAGCATCCAGGCACCGGCGCGGCTGCCGGCGAAACCGCT
GACGAACTGCGCGAACGGCGTGGCCGCCTTCTCGATGTAGCGCACGCGATAGGCATCGGC
CTTGCCCAGCTTGGCGCGGCTGGCCGCATCGGCCACCGCGTCCTTCAGGCCACCGAAGGC
GTCGACCAGGCCGCGTTCCTTGGCCTGTGCACCGCTCCACACGCGGCCACGGGCGACCTC
ATCCACGGCCTCGACCGGCTTCTTGCGGGCGTCGGCGACACGGCCGGTGAAGTCCGCGTA
GCCCTTGTTGATCACCGTCTGGATGACCTGGCCCACGGCGGGGTCCATCGGGCGGGTGAC
ATCGAAGGCGCCGGCGAAGCGGGTGGTGCCGACACCGTCGGTGTGCACGCCGATCTTGTC
CAGCGCGCGGCTGAAGTTCGGCACCATGCCGAAGATGCCGATCGAACCGGTGATGGTCGA
CGGATCGGCATAGATGCGATCGGCGTTCATGCTGATCCAGTAGCCACCGGAAGCGGCCAG
ATCACCCATCGACACCACGACCGGCTTGCCAGCGGCCTGCAGGGCTACCACTTCACGACG
GATCTGCTCGGAGGCGAACACTTCACCGCCCGGCGAATCCACCCGCAGCACCACCGACTT
CACGTTGTCGTCGTCGCGCGCGGCACGCAGCAGCGCCGAGGTCGACTCGCCACCGATGCG
GCCGGCCGGCAGGTCACCGCCACTGATTTCGCCGGCGGCCACCACCACGGCCACCTGCGG
ACGCGAGTCCACCGGGTTGCGGCGCGCGTCGAGCAGGGCCAGGTAGCGGCCGAAGTCAAC
GTTGCGGAAACCACCGTCGGCATCCTCGTCGGCCACGCCGCGCTCGATCATCAGATCCTC
GAATTCCTCGCGGGTCTTCAGCGCGGTCACCAGCTTCTGCTGCAGGGCGAACTTGGCCAG
GTCACCACCGGCGGCAGCGATGCCTTCCGGCAGGGTGTCGATGCCGGCGGCCAGCTGTGC
CGGATCCAGGCGGCGGGCCTTGGCGATGTCGCCCAGGTAGCGCTGCCACACGTCGTTCAT
CCAGAACAGGTCGGCTTCCTTGGAGGCCAGCGACGCCGCGTCGAGCACGTACGGCTCGGC
CGCGGACTTGTACTCGCCCACCTTGAACAGGTGCACGTCCACGCCCAGCTTGTCCTGCAG
GCCGGTGCGGAAGTACTGGCGGTAGCGGCCGAGGCCTTCGAGCACGACCGAACCCATCGG
GTCCAGGTAGACCTCGTCGGCCTGCGCGGCCAGCAGGTACTGCGACTGGCCCATGCTCTC
GCTGTAGGCCACCAGCTGCTTGCCGGAGGCGCGCAGGTCCTGCAGCGCGGCGGCCACCTC
ACGCAGCGAGGCGAAACCGGACGGCTGCAGCTTGTCCAGCTCCAGCACCACGCGCTCGAT
CTTCTTGTCTTCCTTGGCCGACTCGATCACCCGCAGCAGATCGCGCAGCTGGATCTCCTC
GGCGCCGTTGTCACCCACCGCCTTGGCCAGCGCGCGGCTGACCGGGTCGGCGCTGAACTG
CTCGACCAGGCGGCCTTCCGGCGCGATCACGAGCGTCGTGCGGTCCTGCAGCGACTTGCT
GGCACCGGCACCCATGCCGGCGGCGATGACGAACATCACCAGCAGCAGGAACAGCAGGCC
GAAGAACACCAGGTTGAGGATCAACCGGCGGGTGAAGTTCATGACGTCCCACAGCCCGAT
GAAGAAACTGGCGACGGGGTTGCGACGCGCCGGGGGCAGCGGGGGCACGGGTTGATTCAT
GGAACGCTCCGGATGGCTTCTTGCCGTGGTACCAGCATAGCCGGTGCCGCGTGATGCAGC
ATCGGACACAAGTCAGGGGATCGCCCGTCACGGGTGAACGTGGCGGGCGGGAAGATCAGG
ACAGCGCGGATTGCCCGATGCGCTGGCTGCTGCGGCGCAGGCGCCAGCCCATCAGGATGG
CAGCGGCGGTCAAGCCGACGATCAGGCCGATCCACATGCCCTGCGGGCCCATGCCCAGCC
CCAGGCCGAGCCCGGCGCCGAGCGGCATGCCCAGGCCCCAGTACGCGAACATGGCGATGA
ACATCGGCACGCGGGTGTCCTTCAGGCCGCGCAGCGCGCCGGCCGACAGCACCTGGATGC
CGTCCGGGAACTGGAAGGTGGCCGCGTACAGCAGCAGGGTCGAGGCCAGGCCGGCCACTG
CCAGGTCGTTGGTGTACACACCGACGATGGCATCGTGGCCGAACAGCAGCACCGCCGCCG
ACAACGTCTGCGTGCCCATGATGATCGCGTAACCGGCCCAGGCCGCACGCCGCACGCCGA
AGCCGTCACCACGGCCGACCGCATGGCCGACGCGCACGGTGGTGGCCTCGGCCACGCCCA
TCGGGATCATGAAGCACAGCTGCGCGACATTGATCGCGATCTGGTGCGCAGCGGCTTCGT
TGGCACCAAGGCGGCCGATCAGCAGCGCGGTGACGATGAACAGGCCGCCCTCCATCAGCA
CGGTGATGCCGATCGGCAGGCCGGTGCGCAGCAAGTCCCAGATCGCCTTCCAGCGCGGCC
CTTCGAAATGCGAGAACAGCTGCAGATGGGCGAAGCGCCTGGTGAACCACAGGTAGGTGG
CGAAGGCGATCGCCTGCAGCCACATCATCACCGCCGAGGCGATGCCCAGGCCTTCGGCGC
CCATTTCCGGGAAGCCGAGCTTGCCGTTGGCCAGCACATAGCCCATCGGTGCCAGCACCA
GCAGGCCACCGAAGCCGAGCAGCATCGTCGGCAGCGTCCAGTGCATGCCTTCACTGAGAT
AGCGCATGCAGAAGTACAGGGTCAGTGCAGGTCCGCCCCAGCGCACCGCATGCAGGAACG
CGGTCGCCCCCGGCACGATGTCCGGCGCGATGCCGAACGACGGCAGCAGCGGCGGCACCA
CGGTGAGGAAGGTGAACATGATCAGGCCCAGCCCCAAGGCCAGCCACAGTGCCTGGCGGA
ACAGCGGGCCGATCTCGCGCTCGCGGCCGGCGCCATGCAGCTGCGACACCGAGGCGGTGA
GCGAGATCAGGGTACCGATCGGAATCAGCATCGGCAGCCACAGCAGCGCCGTACCGATGG
TGACGGCGGCCAGTGTGGCCGTGGCGTGGTGGCCGGCAATCACGTTGTCGACGAAGGAGA
TCAGACCGGTGGACACATGGCCCAGCACAAGCGGCAGGGCGAGCAGACCGGTGGCGCCGA
CTTCCTTGCTGAAGCGCGGCGTGGAGGTTGCAGTAGACATAAGGTGCTTGACGCGAACTG
CGGTTGCGCGCGAAGGGCACAGGCACCGGGTTGCGGGCGCCCATCTTACGCGGGCGGCGC
GTGCATTCCCATGACATGGCGTGAATGCTGGGTTTCAGCCGCCCCACACAAAAAGGGGAC
GGAGGGGATTAAGTCGTTTCAGGCCCACTAGTGCCGGATGCGACTTAATCCCCTCCGTCC
CCTTTTTTACTGGCCGGCCTGGCGCTTGAGCCAGCTTTCGCGCTCGGCGGCGGGCACGGC
GAGGAAAGCGCTGCGCACTGCGTCGCGTTCCTGCGGTGGCGTGCGCTGCGCGACCAGAGT
CAGCTGGGCCAGCTGCGCCGGGCTGAGCTGGCGCAGTACGGCCAGCGCGGTCTCGCGCTG
TTCCGGCGGCACGAAGCCGAACAAGCCATGCAGCTTGGGGAATTCCAGGCCCAGTTGCGG
GCCCAGCCGCCACCCGTCGCGGAACGCCTGGTCCTGGTCGCGGAACTGTTGGCGCAGGCG
CTGCTGCTGGTCCGCAGGCAGCGCATTGAATCGCGCAGCCGCTTGGCGGATGCGCTCGCG
CTCTCCTTCCGGCAGCGCGCGCCAGGCGGCGTAGTCGGCGCGGCGCTGGCGCTGCTGCTG
CGCATCGAGCTGGGCGAAGCCAGAGGGTGCTGCCGTCGACGGTGCTGGCGAAGCCACCGG
CGTGGCCGGCGACGTCGGTGGCGGCAACGGCACGTTCAACGATTGCGGCGCGGCAGACAG
CGACAACGGCAGGGCCAGCAGCAGGCTGGCGAACACGGACTTATTCATCGGCAGCAGCGG
TTTCCAGCGTGGCACTGGCCGGCTCCGGCCGGCTCGGCCTGGATTGCGATTCATCCACCG
GCAGCGGGCCGCCCGCGGCAGTCCACGCGTACAGGTCGGCATCGGCAACCAGCGGGTAGT
CACGATCGGCCAGCATCGCTGCGTCGTCCGTGGCCTGGGCCGTGGTCGCATCCGGCGTGG
CGTTGACCTTGCTGGGTGGCAGGGCTTCCACCGTCACCGGACCGGCTTCGCCCACCACCC
CCTCCGGCAGCGGTGCATCACTGCCGAAGGAATGCCCCTGCCAGTGGCGCCAGCCCAGCG
CTGCGGCCAACAGTATCGCCACGGTCGCCAGCAGGATCAGCGGACCGCGCCAACGTGGCT
TGGCGTTCGTGCGACGGCGCTTGCCATTGGCGGCCGCCCGCTCATCGCGCTGCGGTGCGC
GCCAGCTCGGGGTCGGGGCTTCATTGTGGGCGGTCGCGGCGGCGGGTTGCTGCAGCTGCT
GCAGGCGCGCGGCCGGCAACTCACGGATACGCGCCTGCACCTGTTCGGCCAACTGGCGCC
AGGCCGAGGCATCCGGCTGGCCGTGGGCATCACGCGGGCAGGCGTCGGCCAGCAGGTGCT
GGTAGCCGGCCTCGTCCTGGTCGAGCACGCGCATGGCGATGCCCTCGTCCAGGCTGCCCC
CCACCCGCAGCAGCAGCGCAAGGCGCGGCAGCGGCGGCATCGCGCCCAGCACGGCCAACG
GCGGCAGCCACTGCCCGCCCACCGGCTCGCGCAGCGCCTGGCGCTGGCCCAGAAGGGTCC
AGAAGCGGGTCGGCCACTGCGCCATCGGCAGGTCGCTGGCCACTGCGGCAAAGGCGCGCA
TCACCGCCACCAGGGTCTGCTCGGCGCGCGCGGCATCGCCGCACTGCAGTTCAGCGACCA
CCAGGGCACGGCGCTCGACGCCACGCAGGAACGCCGACAGCGCGCCGGCCGCGGTCGAGG
AAACAGGGGCGGGCACAGCCGTCATCGGTCACTCCAAAGGTCTGCCGGCATGATAGCGGC
AGGCCATCGACGCCCGTAGGACTTGCGCCCACAGGCACTTCGTGCTGCAGGTTGTGCACA
GCACCACGCCCCCTCCGGCGAAAACTGTGGCTTCGGGCTGAATTCACTCTGTTTCAGCAT
TGTTTCACACTTAAGATATTGATTTTATTGTCTTTTGTTGTGTGGCGATTTTTTGACCAA
CCCAAGCGTGAGGCCGTCGCCATCGGCCTTCTACGTTTCCGATGGCCGTTAACGCACAAC
GTTATCCACAGAACATGTGGATAAGACTGAATCTCCAATGGACACCGATATTTAGGTGAC
ATTTATGATTCAACGGGCGCCGCCCCGCCGCTCCCGCTGCTGCCGTTCGCGCGCGCATGG
CCCGTTACACTGGCCCGATGCTTTCACCGATTCCGACCCTGCAGGTCGCCCTGCCTGTCC
CCCTGCCCCGCCTGTTCGACTACCTGTCGCCGGAGGGCGATGCACCGGCGGTCGCGGTCG
GCTGCCGCCTGAAGGTGCCGTTCGGCAACCGGGAGCTGGTCGGTGTGGTGGTGGGGCACG
GCCAGACCGACGACGGCCAGGGACTGCGCCAGGCCCTGGCCTGGTGCGACCCGCAGCCGC
TGCTGCAGGGGGAGCTGTGGCAGAGCCTGCAATGGCTGGCGCGCTACACCCATGCGCCAC
TGGGCGAGGTGCTGAGCACGGCCCTGCCCGGCCCGCTGCGCCATGGCGAGGTCCTGCCCG
ACACACACCACTGGGGTTGGCAGCTGACCACCGAAGGCCACGCCCAGCGTGAAAAGCTGC
GCGCCGGCAGCCGTCCACGGCAACTGGCCGAGCTGCTGGCCGAAGCCATCGTGGATGAGG
ACGTGCTGGGCGAACGCATGCAGGACTGGCGCACCGCCGCGCGCAGCCTGGCCAAGCGCG
GGCTGGCCGAGCGGGTTGCGCTGAGCGTGGCCCCCCAACACGCGCAGCCACTGCCCGGTC
CCACGCTCAACCCGGACCAGGCCGAGGCGGTGGCCGCGATCACTGCCGCCGACGGCTTCC
AGCCGTTCCTGCTGGATGGCGTGACCGGCAGCGGCAAGACCGAGGTCTACCTGCAGGCGA
TCATCCATTGCCTGGCGCAGGGCAGGCAGGCGCTGGTGCTGGTGCCGGAAATCGGCCTGA
CCCCGCAGACCCTGGCACGCTTCCGTGGCCGCCTCGGCATCGCCGTGCATGCGCTGCACT
CGGGGTTGAACGACAACGAGCGCGCGCGCGTCTGGGCAGCGGCCTCACGCGGCGAAGCGC
GCGTCATCGTCGGCACCCGCTCAGCGGTGTTCACGCCGCTGCCCCAGGCCGGCCTGCTGA
TCGTCGACGAGGAACACGACGGCAGCTACAAGCAGCAGGACGGCATCCGTTACCACGCGC
GCGATTTCGCCCTGGTCCGGGCCAAGTCGCTGGGCGTTCCGGTGTTGCTGGGCAGTGCCA
CGCCCTCGCTGGAAACCCTGCACAACGCCTACGCCGGGCGTTACACCCACCTGCGCCTGA
AACAGCGCGCCGGCGATGCGCGGCCACCGCGCGTGCGCATCCTCGATGTACGCAAGCGCC
CGCTGCATGACGGCCTCTCGGCCGATGTGCTGGCCGGCATCGGGGAGCATCTGCAGCGTG
GCCAGCAGGTGCTGGTGTTCAAGAACCGCCGCGGCTACGCACCGGTGCTGCTGTGCCACG
ACTGCGGCTGGACCGCGCCATGCCAGCGCTGCGATGCGCCGATGACCGTGCATGGTGGCG
GTCGTCGCCTGCAGTGCCACCACTGCGGCGCGCGGCAACCGGCGCCGCTGGCATGTCCGG
CCTGCGGCAGCCTGGCACTGCAACCGCAGGGCATCGGTACCGAACGCCTGGAAGAACATC
TCACTGCGGCCTTCGCCGACTTCCCGGTGGTGCGCATCGACCGCGGCACCACCTCACGGC
GCGACGCGCTGGAACAGCAGCTGGCGAAACTGGGCGACCAGCCCGGCATCCTGGTCGGCA
CGCAGATCCTGGCCAAGGGCCACGACCTGCCCAAGCTGACCCTGGTGGTGGTGGTGGGTA
TCGATGAGGGCCTGTTCTCGGCCGACTTCCGCGCCAGCGAAAAACTGGCGCAGCAGCTGA
TCCAGGTGGCCGGTCGCGCGGGACGTGCGCGCGACCCGGGCGAGGTCTGGCTGCAGACCC
ATCACCCCGGGCACCCGCTGCTGGAAACCCTGGTGAGCGGTGGCTACCATCCGTTCGCGC
AAGCCGAGTTGAACCAGCGCCAGGCGGCCGGATTCCCGCCCTTCGCGCATCTGGCGCTGA
TGCGCGCCGAAGCGCAGCAGGTGGAGCATGCCAATGCATTCCTGCTGGCAGCCCGGCACC
TGCTGGGCGAACAGAACGTGGTCGAGGCCTACGGGCCGATGCCGGCGCCGATGCCGCGGC
GGGCCGGTTACCAGCGCACGCAGCTGCTGCTGTCTGCCCTGCAGCGGCCGCCGCTGCATG
GCGTGCTTTCGCAACTGGTTCCGCAGCTGTACGCGCTGCCGGAAGCACGCAAGGTGCGCT
GGTCGCTGGATGTGGATCCAACGGATCTTTATTGAGGGGTCAGAGCCCACCCGTCGGGTG
GGATCCGACCCCGATGCCCTGGGGTCGGATCCCTTTTCGCAGAAAAGGGCTCTGACCCCG
GACGCCTTCGCTTACGTCAGCGGCGACATCACGCCGCGCTGGTAGGCCGGTCGCTCACGC
AGGCGCGCATACCACTCGGCCAGGTGCGGCAGGTCCGGGCGCTGGATCGGCAGTTCATAC
CAGGCGTACACCAGCGAGCCGAGCGGAATGTCGCCCATCGCGAACGTCCCGCCCGACAGC
CATGGCTGCGTGGCCAGGGTGGCATCGGCCATCGCCAGGTAGTCACCGGCACGGACGATG
GCCGCGCTGATGCGCGCTTCGTCACGGTCGGCCGGCGCGGTGCGCATGATGCCCCAGACC
AGGTCGCTGTACAGCGGCGCCATCCGCGAGGTGCTCCAGTCCATCCACTTTTCGGCCTGC
GCGCGCTCCATCGGGTCCTCGGCGTACAGCGTGCCCAGCGCATAGCGCGCGCTCAGGTAA
CGCACGATGGTGTTCGATTCCCACAGCGGCAGGCCGTGGTCCTCGATCACCGGCACCAGG
CCGTTGGGATTCATCGCCTGGTACTCCGGCGTCTGCGTGCCGCCATGGCTGCCGCCGACT
TCGATGGATTCGTACGGCAGGCCGATCTCCTCGGCACACCACAGCACCTTGCGGACGTTG
CTGGAATTGCGGCGGCCCCAGATCTTCAACATGCGGGTTTTCCTTGCTGGCAATGCGAGC
GGCAACGATACGCCTGATTGGAGTGGAGATGTGCGTGCCGGATGCGGGATCGGGCGCCTG
CGTGCTGCCGGCCGGCGGCCGGCACTACCGGTTCTTTTTTGGCAGCGCGCGCACGTAGGA
CGACTTGCCATCCTTCTTCAGCTCGAACAGGCCGATCGCCGCCAGCAGATCGCTGAGTTT
GCCGTAGCCATAGTTGCGCGGATCGAACGAGGCCTGGTTGCCGATCTGGCTGCCGACCGG
CCCCAGGTGCGACCAGCCATCCTCGCCCTCGGCCGAGGACACCGCGCGGCGCAGCATCTT
CACCAGCCGGGTGTCGCTGCGCATCTCCGCCCCGCTCTTGCGCGGGCGTGCATCATCATT
GGCGACGGGCTCGTTCGATGCCTGTTCGCTCGATGCCTGCTCGGCATCCGGCACGCTGGC
GTGGGTCTGGCCCAGCGCTTCCAGGTAGGTGAACTTCGAGCACGCGTTGACGAACGGTTC
CGGCGTCTTCTTTTCGCCGAAGCCATACACCTTCACGCCGTCGGTCAGCAGGCGCATCAC
CATCGGGGTGAAATCGGCATCGCTCGACACGATGGCGAAGCCATCAAGGTTGCGCGCGTA
CAGCAGGTCCATGGCATCGATCACCATCGCCATGTCCGACGCATTCTTGCCCTTGCTGTA
GGCGAACTGCTGGATCGGGCGGATCGCGTATTCGTGCAGCACCGCTTCCCAGCCCTTCAA
CCGCGGGCTCTTCCAGTTGCCGTAGGCACGGCGCACGTTGGCCACGCCATAGCGGGCGAC
TTCGGCCAGGACCTCGTCGATCTTCGAGGCCGGCGCATTGTCGGCATCGATCAACAGGGC
GATGCGCTTTTCCGGTTCGCTCATGGATTCCTCGCGGGCGGTTGCCTGAACCCGAGTATC
GCCGATCCACCCAGGCGCTGACGTGACAGGTGGCCGCCGTGCGAAGATGCCAGGCGCTTC
CCCCAATGCCCCCACTGGAGTGAGTCGATGAGTCGCGAGCGCGTTCCCCACCTGGTCGTT
GTCGGCGGCGGTTTTGCCGGTCTCTGGGCCACCCGTGCCCTGGCCCGCGAGCGCATACGC
ATCACCCTGGTCGACCGCCGCAACCATCACCTGTTCCAGCCGCTGCTGTACCAGGTGGCC
ACCGCCGGCCTGTCCGCGCCGGATATCGCCGCACCGCTGCGCCACATCCTCGGCCACCAG
CGCAACGTGGAAGTCCGCCTCGGCGAAGTGGTCGCCATCGACAAGCAGGCACGGCAGATC
GGCATGGCCGATGGCAGCACGCTGGACTACGACAGCCTGCTGCTGGCCACCGGCGCTACC
CACGCCTACTTCGGCAACGACCAGTGGGCCGATGATGCCCCTGGCCTGAAAACGCTGGAC
GATGCCATTGCACTGCGCCGCAAGCTGCTGCTGGCGTTCGAACGCGCCGAGGCCGAACCG
GACCCGGCCAGGAAGGCGGCGTGGCTGAGTTTCGCCATCGTCGGTGGTGGTCCCACCGGC
GTCGAACTGGCCGGCACGCTGGCCGAGATCGCGCGCCACACGCTGCGCAACGAATTCCGC
CACATCGATCCGGCCAGCGCCAAGGTGCGGCTGGTCGAGGCTGGGCCGCGCGTGCTGTCT
TCGTTCCCGGAAGTACTTTCGCTGAAGGCGCGCCGCCAGCTGGAAAAGCTGGGCGTGGAA
GTGCTGACCGGTACCCCGGTGAGCGACATCGACAGCCAGGGCTTCAAGCTCGGTGAGCAG
TTCGTGCCGGCCCGCACCGTGGTCTGGGCCGCCGGCGTGGCCGCTTCACCACTGGCGCGC
ACGCTGGACGTGCCGCTGGACCGCGCCGGCCGCGTGCAGGTGCAGCCGGACCTGACCCTG
CCCGATCACCCGGAGCTGTTCGTGGCCGGCGACCTGGCCGCACTGAGCCAGGCCGACGGC
AAGCCGGTTCCCGGCGTGGCGCCCGCGGCCAAGCAGATGGGCAAGTACGTGGCCGAGGTG
GTCCGTGCACGCCTGCACGGCAAGGCGGCACCGGGGCCGTTCAAGTACGCCGACTACGGC
AACCTCGCCACCATTGGCCGCATGGCCGCGATCGTGCACCTGGGCCGGCTGCAGCTCTCT
GGCGTGCTGGCCTGGTGGTTCTGGCTGGCCGCGCACGTGTTCTTCCTGATCGGCTTCCGC
AACCGCATCGTGGTGCTGCTGAACTGGGCGGTCGCGTACTGGAGCTACCAGCGCAGCGCG
CGCATCATCTTCGGTGATGACCAGGACGACCGGCGGCCGAGGCGGTAAGGCCGCACGCAA
CAGGGGTCGGATCCCTTTCCGCGGGAAAGGGCTCTGACCCCGTCAACAAACATGGAGCGC
CATCCACGCATGGCGTGGATCTACTTCCGGCAGAAGTCCTCCTTCCTCGCGGTGTCCGCA
ATCTGCGCGGTACTCCAATGCCGGGTGATCCAGATCGCCAACGCGGTGCTGCTGAGATGC
CAGCGCAGCATGCCGCGCCGAGGTTGCCGCCACAGGTGGCGCCGGGCAATCCAGAAGGCC
TCCCGCTCCACTTCAGGCACCTTGTTCTTCATCCCGTCCTTGTCGAAGAACTGGGCGGTG
AAGCGCCAGGGGTTCATCGGCTGGTATCCCGCCCGTGGCTCACCGCTGCACGCAGCCACA
CCACTGGGCGCGCGGTCGGCCGGCTTCGGCCGACCGTCCACCAATGCCAGCCCGAGCAGA
TACAGCAGGCCAGGCAGCAGCGCGATGCCGGCGACCAGCACGACGACGGAGATCCATGCG
TTGCCGGCGGCACGCATCGCTCAGTGCGCCTTCGGTTTCGGGTACCACAGTGCGTTGACG
ATGACCCAGCGCTGGTCGAAACGCCCCATGTGGAAGTAGTCGACGAACCACGGGGTTTCC
AGCCGCACCGAGGCCGCGTTGCCGGTCACGTCCAGCACCGTGCAGCGGCGATCCCATTGA
TCCTTCGGGGTCTTCAGCGCGCCCTGTTTCGTCAGCGAGACCAGCTCTTCCTTCGACATC
CGGCGCAGGCCCAGGCGCTCGTCGGGTGTATCGCCGAGGACCGCGCGCTTGGCCAGGTCC
GGGTGCAGCGAACGGGCGACGCGCTGCGGATCGGCCTCCAGCTGGCCATCGACGTAGTCG
TGGCAGGTGGCTTCGATGGCCGCGATCGTGGCGGGGTCGGCGGCAGGGCTCGTTGCTGCG
GAAAGCGCGAACAGCAGGGCAATCGTGGACATCCGGGTCTCCGGCTCTGGGCGCGGGCGG
ATCATCGCATGGGCCGAACGGCCCATCCACGCATGACGTGGATCTACTGTAGAGCCGAGC
CCATGCTCGGCTCCCGCATCGGGCAGACGGAACAACAGCCGAGCGTGGGCTCGGCTCTAC
AGAAGCGCAGGATCCGTTGCCTGCAGCCAGGCCAGCTTGCGTTCGCGGGGCTGCTGCTTG
AGTTGCCACTCGGCCCGCGAGGCCGCGGCCCGGTCCGGGTATTCGCGCACGGCCAGCACG
CGCAGCGGCGGCCGGGCCCGGGTGTAGCGCGCGCCCTTGCCGGCCTGGTGGGCGGCGAAA
CGCGCCTCCACATCGGTGCTGATGCCGGCGTAATAGCTGCCATCGCGGCATTCGAGCAGG
TACAGGAACCACGGGCGGACGGACGGGGCCATGCCTGGATTATGCCGTGCTGCACTGCAG
CGGATATACTGGCGCCCGAATGCAGGAGAGAGGCGCCGCGCTGGCGCCCGCCGAAGGCGC
AGGCTCCCATGATCGCTCAGGCCGGTGGGCTGGAATCCCACCAACCATGCATTCGACTCG
CCGAGCTGGAGAGAGGTCACCGGGCACGCCCGGGGCGATCCGCCGAAGGGGCACGCGGTC
CATGCCGCTGAACTCTCAGGCAAAAGGACAGCGGGAGCGGCACCGGTCATCGTCATCCCG
TCATTGCGCAGGCAGTGGCGGTGGTCGCGCATGGCCGGCCCCACCGCGCCCGGAGCCTGT
CCCATGCTGCTGTCCATCATCTACCTGATCGCCATTTCCGCCGAAGCCATGACCGGCGCA
CTGTCCGCCGGCCGCCGCCGCATGGACCTGTTCGGCGTGGTCATGATCGCCTGCGTCACC
GCCCTCGGGGGTGGTTCACTGCGCGACATCCTGCTCGGCCACTACCCGCTGGGCTGGGTG
AAGCACCCCGAGTACCTGGGCTTCACCGTATGCGCGGCGCTGATCGCCACCTGGGTGGCG
CGCTGGATGCATCACTTCCGCCGCACCTTCCTGGTGCTCGACGGGCTGGGCCTGATCGCC
TTCACCCTGATCGGCTGCTCGATCGCGCGCGAAGCCGGCCATGCAATGCCGATCGTGCTG
ATCGCCGGCATGCTGACCGGCGCGTTCGGCGGGGTGCTGCGCGACATCCTCTGCAACGAG
GTGCCACTCATCTTCCAGAAGGAGCTGTACGCGATCATCGCGCTGCTGACCGGCGCGGCC
TATCTGTTGCTGCTGCACTGGGGCGTGGCCGATGCCACCGCGATCCTGTGCTGCCTCGGC
GGCGGCTTCGCGTTGCGCCTGCTGGCGATCCACTACCGCTGGGAAATGCCGAAGTTCGTG
TACCACGACGAAGTGCATTGAGCCTCTTCGTAAAGTCGAGCCATGCTCGACTGCTCTTTG
CAGCAAACCAACGCGCTTCGCGCGCAGGTCGGGCATGGCTCGACGCTACAGGAAGCGGTA
TCACCACCCCGGCGATGTACCTGGCGCTGTCGCTCATGCGCAGCGCCAGGCGCATCGCCG
GTGCAGATGGGCCGGCCTCCAACTCCGACCGACCCTGATCGCGGCCGCACCCCCGCAGGC
GCTGGCCGCCATCCACACACGTGCCGCACTCAGGCGGCTTCGATCAGGCTGCTTCGGACA
CCTTCACGTCGCGACGGGCGCGCACGGCCGCAGCCAGACGCTCCAGCACCGTCACGGTGG
TGTCCCAGTCGATGCAGCCATCGGTGATGCTCTGCCCGTAAACCAGCGGCTGGCCTTCCA
CCAGTTCCTGGCGGCCACCGACCAGATGGCTCTCGATCATCACGCCAACGATGCGCTGTT
CGCCGTCTTCCAGCTGAACAGCAATGTCCTCGATCACCTTCGGCTGGTTCTCGGGGTTCT
TCAGGCTGTTGGCGTGGCTGGCGTCGATCATCAGGCGCGTCGGCAGCTTGGCCTTGGCCA
GCACCTGGCAGGCGTCGGCGACGCTGCCGGCGTCGTAGTTCGGCTGCTTGCCGCCGCGCA
GGATCACATGGCAATCCGGATTGCCGGTGGTCGACACGATGGCGGTGCCGCCCTGCTTGG
TGACCGACAGGAAGTGATGCGGGTTGGACGCCGCACCCACCGCGTCAGCGGCGATCTTGA
CGTTGCCATCGGTGCCGTTCTTGAAGCCGACCGGGCACGACAGCCCCGAGGCCAGCTCAC
GATGCACCTGGCTTTCGGTGGTACGCGCGCCGATCGCGCCCCACGCCACCAGGTCGGCGA
TGTACTGCGGCGAGATCACATCGAGGAATTCGACACCGGCCGGCAGGCCGAGCTTGTTGA
TGTCGCGCAGCAGGCCGCGTGCGATGCGCAGGCCCTTGTCGATCCTGAAGCTGCCGTCCA
GGTCCGGGTCGTTGATCAGGCCCTTCCAGCCCACCGTGGTGCGCGGCTTCTCGAAGTACA
CACGCATGACGATTTCCAGTTCGCCGGCCAGCGCGTCGCGCAGCGGCTTCAGGCGCTGGG
CGTATTCGATGGCGGCCTTCGGGTCGTGGATCGAGCACGGGCCCACCACCACTGCCAGGC
GGTCGTCACGGCCGTGCAGGATCTGGTGCAGGGCCGCGCGCGAGGCGCTGACGGTGTCGG
AGGCTTCATCGTCACAGGGCAGCATCGCCAGCAGCTGGGCAGGCGGTGTCAGCGGTTCGA
TGGTGCGGATGCGCAGGTCGTCGGTGTGCGGGGGCATTGCAGGAGATCTCCGGAACGTTG
GGGTCCCCAGCGTGGCGGCATGAAAAAAGCCGCCAGGTTCGCTGGCGGCTTTCGGGAATG
CGTCTGAAGCTTTCTTCAGGGTGAGCGCAGTCCTTCCTCCGCCAGTGGCTTCGGAAAGTA
ATACCAGTAAAAGCGGGTGGCGGCTGCGTTCATGGGGTGTATTGATAGCACAGCTTTTGC
GCAGTGCAAAATGTTTCATCCGCAACCGGGGGTGCGGTTCAGCGAGGCGCGCGCCGGCGC
TGCCTACGCGGCAGCAGCCACGCAAAGCTGCTCATTTGCCATGCACTTCCACGTCCAGCA
GCAGGCCTTCGTGGATGTCGGCCCAGCGCTCCAGCACGCAGTCCAGCTCCTGCCTGGCCT
CGTCCAGCTGCTCGGGATTGAGCAGGGAACGGGTGGTGTAGAGGTCGGAGACCAACCGCC
GCAGGGCCGCCTCCGGGATGGCCACCGACGGCCCTTCCCGCCCCGGCAACTGCAATGCCG
GGCTGTCGCCAAGCGGGCCGAACAGCGTGACCTGGAGCGTGCTCTGCATGATCAACTTCC
CTGCGGATGGACATGGGCAATGTCCTGTTTACCGCGTCCGGGTGACAGGCGCATGTGCCA
TGCGCGTCCGGAGACGCTGCTACAAGGCGGCCAGGTCGGCAAGGTGCCGCCCCATCCCAT
CGTCTGCGCCGACGGCGTTGATGGTGGCGAAGTACTGATGCCAACCGGTGGCGGCAATGC
CGGCCACCAGCGCATCGGCGTCCGCGCGGCTTGCACAGCGCCAGACCGCATAGAACTGCT
CATCGCTGCCGTGCTGTACGCCCCTGGCAATGCGGCCCATCGCCAGCAGTGTGATGCGGA
CTGGATCGAACTGCTGCATGCCTGCACCGATACGGGCGAAGAAGGCATTCCGCTGCTCGG
GCTGGAGCGTGGTCCAGGCGGGGGTGGCGGTATAGAGCTCGATGAAGGTGTGCGACATGC
TGCTTCTTCCTTGAAGGTTTGGGGGGTTGCCGGCCAGCGGCCGGCACTACCGGAGCGAGC
GCATGGCGCGTTTGCGGATGTAGGCATTGGCATCGCCACGGTGCTGCTGTTGCCAGCGCG
CGCACAGCGCACGCAGCCACTGCGGCTGTGTCTTGCCGGCATCATTGAGCCAGTTGCCGA
CCGAGTCCTGCACATAGCGCTCCGGGTCGTCGGCGAGTGCTTCCAGCATCGCCTCTGCAA
GTTCCGGCTGCCGCTTGAACAGCGCGACATGTGTGGCCCACACGCCGCGCGGGCGCAGCG
CTTCGCAGGCGAAGCGGCGCAGGTACGGCGATCCTTCCTGCGTCCATGGTTGCAGGTACT
CCAGCGCCTGCAGTGGTGCGGCAACAATGTCGGCACGCAGCGCCAGCCACGCCCATTCGC
GCACGCCGAAGTGCGGGTCGTCAGCCAGTGGCCGCATCGCCTGCAGCTTGGCCGGCAGCG
CCGCGTCGGCGTCGCCGCCGATCAGGTAGCAGGCCCAGCCACGCACCGTGTCTGACGCAT
GCGCCTGCCAGCGCGCAGGCTCCCCCTGTCCGGCTTCGTGCAGCAACCGCGCCGCCAGCG
CCATGCGCTGGGTGATGCCCTTGCCAGAGGCGTCGCGCATGCATTGCAGCGATTCCGGCT
CAAGGGCAGGCGCCACCACCTGCAGCAGCGCGGTGAAATCCACGGCCAGGCATTCGGCCA
GATGGGTGGCAGCAGCGCTGCCACTGTTGAGTGCATGCAGCCTTTGCGCAGGAACGGGCG
TGCTCATGCTGCCGATTCCCGCCCGCCGTCCGTGTGCTGCCAGACCTTGTGCAGCAGCTG
CGACAGCTGCTGCTGTTCACCCGCATCCAGGTCGTCGAACAGGCCGCTGATCCATTGCGT
GTGCTGCTCGAACAACGACTCGGCCAAGCGCTTTCCCGGTGCGGTCAATACGATCTGCAG
ACGGCGGCCATCCCCGTCATCGCTGCGACGCTGCAGCAGGCCTTCACGCTGCAGGCCATC
GAGCAGGCCGCTGATGGTGGCACGGGTCACGCCGGCACGCTCGGCCAGCAGGTGCGGCGG
CAGCGTGCCACCGGCCCCGTGCAGCAGGAACAGCACGATGAAGCGGCCCTCGCTGAGCCC
ATGCGGTGCCAGCCGCGCGGCGCAGTCGCGATCGATCGACGAGGACAACGAGAGCAGCTG
GAAGCACAGGCGCAGTTGCGCGATGTTGGCGTGGCCGCGTCGCTGCGATTCCTCCAGCAG
GGCCTGATGCTTGGCTTCGATCATCTCACGAACACGATATGGTTAGGCGCCTAATCATAT
CACCGGATAGCCGCTACCTGTAAATCACAGCCGATATCAGGGGAGCTTTCCCAGCAGCAG
GCGCGCGATCAGCCCGCCGCCCTCGCGGTGCAGCAGCTGCAGTTCGCCTGCGTGACGCCT
GGCCACGTTGGCGGCCATGGCCAGTCCCAGCCCGGTCCCACCGGTAGCGCGACTGCGCGA
GCTTTCGCTGCGCTGGAACGGTTGCAGCAGGCGGACACGATCAGCTTCGGCGATGCCCGG
CCCGCGATCCATCACATCCAGCTGCACCCCATGTCCCCACACGGCGACATGCAGCTCCAC
GGCGCCCGCGTAACGCTCGGCGTTGTCGATGAGATTGTCGACCGCGCGCCGGAGCAGCAG
CGCATCGCCATGCCACGGCAGCGTATCCGGGCACTGAAGCGAAATGTCGACCCCGCGCAG
CAGCGCCCCTTGCAGGCATTCCTGCAGCAGGGCAGCCAGATCCAGCGAGCGCATCTGCAA
GGGCTGCAGCTCGCCGCGTGCATAGTCCAGCACCTGCTCGATCATCGCGTCCATGCGTTC
GATGTCCGCCACCATCCGGGCGGCCTGTGGTGCGGGAGCGAACTCGGCGCGCAGGCGCAG
GCCGGTCAGGGGCGTGCGCAGGTCATGCGCCACTGCCGCCAGCATATGGGTCATGTCCTG
TGCCTGGACCCGCAGGCGTTCGCGACCGGTGCTGATCGCGGCGGCCAGCATCTGCACTTC
GCGTGGGCCATCGTCGGGCAATGGCGACTCGGCCTGCAGGTCGACGCGTGCGCTCGCTTC
GGCCAGGCGCCGCAGCGGGCGCCCCAACCGGATCGACGCCCACGCCGCCAACGGCGCCAG
CAGGATCGCACCGCCCAACAGGGCGAGCATCACCTGGCGGCGCCAGGCCGCCAGGTCACT
ATGGTCGCTGCCGACCACCCGCCAGCGGCCGTCGGCCTGGCGCATCCCCAGTTCAAACGG
CGGCCACTGCATCGCGGTCAGCAGCGCGGCCTGTGATTTCAGCACGCCAGCACGACCGGA
GGCGTCCAGTACCGCGCCACCCTCGATGACCTGCACATCGGGCGCCCTGCCCTGCCCCGT
CCATGCCAGGCGTACATCCTCGGCCGGCATGCCCATCTGCGCGGCCGCCAGCTGCGCGAG
CCAGTCGCTGGCGCTACCTTGGGGGGGCGCGTCCTGCGTCGCCCTGCGCAATCCCAGTGA
CGCCGGCGCCTGTTCCCCACGCAGTACCTGCATCGCATGGTCCAGCCGCATCGGTGGCGG
CGCGGGCCGGGGCATCCAACCCACCACTGCAACGCTGGCCAGGGTTGCCAGCAGCAGGCT
GGCCAGCGCCAGCATCGCGATCCAGCGAGTGGTCGACCACCGGCTGCTCACAGCACCTGT
ACCTCAGCGTCGAAGCGATACCCTTCCCCGCGCAGTGTCTGCACGAGGGCTTCTGCCCCG
GACGCGGCCTGCCCGAGCTTGCGGCGCAGGCGGCTGATCGCGAGGTCAATGGCACGGTCC
ACGCTGTCACTGGCTTCTCCGCGACTCAACTGCAGCAGCTGCTCACGCCCCAGCACCCGC
CCGGGACGTTCGGCCAGCGCCAGCAACAGGGAAAACTCGCCACGACTCAGCACCAGCTCG
GCACCGTCCGGTGCGAACAGGCGACGCTGGTCGGGCAGCAATCGCCAGCCATCAAACCGC
AGTTCGCTGGCCACCTGCGTGCGCAGCTTGTCCTGACGGCGCAGCAGTGCGCGTACCCGC
GCCAGCAGTTCACGCGGATCAAAGGGTTTGGCCAGGTAGTCGTCCGCGCCCATCTCCAGG
CCGATCACGCGGTCCGGTGCAGCCCCCATCGCCGACAGCATCAGGATCGGGATCGCCCTC
GCCTGCAGCCTGCGGCAGACCGACAGCCCATCCTCACCGGGCATCATCCAGTCGAGGATG
ATCAGGTCCGGTCGTTCGGCCTGCAGCAGCACGTCCAGTGCCGCCGCATCCGCCGCCAGG
CGTACCTGGTAGCCGTGCAGCAGCAGGTGGTCGGCGATGGCGTCGCGGATGCTGGCATCG
TCGTCGACGACGATGACACGGATGGGAGTACTCATTCGGACAGTATCCAGCACCTGTGTA
TCAGGACGGTATCAACGCCGATATTCCGGCGATACGCCGCCGTGCGCCAATGGTCACCCA
CGATCACTGCGGAGTCTTCCCTTGCGCCTCTTCCTGTTGCCCCTGTTCGCCGCTCCCTTG
CCTGCGCTCGCCTCCAACGCCGCCGCGCACATCCTGCCGATGTGGATGCAGGGCGGTCAT
CCGGCGGTGGCCGTCTCGCTGGACGGGCGCGCCGAACCGCTGCGCTTCGTGGTCGACAGT
GCCGCCGGGGCAACGCTGGTCGATGCCCGCGTCGTGCGGCGCTATGGCCTGGAGGATGCG
GATGCAGAGGTATCACAGGCGCAAGGGGCGAGTGCAGCTTCGGCGCGGTTGCAGCGCATG
CGCAGCACGTCCTGGCAGCTGGGCAGCTGGCAGCTGCAGGCCCAAGCCATGAACGTCGAT
CTGTCATCGTTGCCGAAGGATGATGATCCAGCCATCGACGGCTTGATCGGCAACGATCTG
ACCGGGCGCTGGGACACCCGTTGGGACTTCGGCCGCAATCAACTGGCGCTGTGGACACCC
GGCGGATTGAACCTGGAAGGACCGGGTTGCCAGCCCAATGCGCTGCCCGGCCGCACTGGC
GGCCTGCGCCAGTTCGGCTTCATCACGCTTGCACTGGGCGCGCCTGCGGTGGACGCCATC
GCCGTGGTCGACACCGGTGCCGCACAGACCGTCCTCAACGCCGAAGCCGCCCGCGCACTG
GGGCTGCGCACCGACGGCAGCGACGCGCGGGTGCGGGTGCGTGAAAAGGGCACCGAAGGC
CTGGGCGGCGGCAAGCAGGCAACCTGGCTGTACACCCTGCCCGGCATGACCGGCGGCGGC
TGGCAGCACCCGTCGATGGAGATCCGCATCAGCGAACTGCCGGTGTTCAAGGCGATCGGC
CTGGAGGGCCGGCCGGCGCTGATCCTCGGTGCCGATGCAATGCGCGGCGGCCAGGTGGAC
ATCGGTGCCGGCGCGGCGCGGATCTGCCTGCGCCGACCGCAGGCCAGCTGACATCTGGCG
ATGACGCCAGCGGCAGCCCGGCGTAGCATCACCGTGCGCCCCACCAGGAGTTCCACGCAT
GTGCCGTGCCACCCTGATGTTGCTGACGCTGCTCCCGCTGGCGGTACTGGCCGCGCCGCC
ACCCGTGCCCTCGCCCACTCGCATCGATGCCGAAGCACGGCGGCTGATGCAGGCGGCCCA
TGCGCGCGGGATGGCGCTGGCGGTGATCGATGACGGCAAGGTGGTGCATGTGGCCGCCTA
CGGTGAACGCAACGCCGCAGGCGAGCCGCTGCGCACCGACACCGTGATGTATGCCGCATC
GCTCACCAAGATGGCCTTCGGCCACCTGGTCGCACAGCTGGCGCAGGACGGGGTGATCGA
TCTGGATGCCAGCATCGCCACAGCTCTGGACGTGCCGCTGCCAGACTACCCGCCCGAACC
GAAGAAGTACGCCGACTACAGCGTGCTGGCGAGTGATGCACGCTGGCGCCGGCTCACGCC
CCGAAAGCTGCTGAATCACGCCAGCGGCTTTGCCAACTTCGGCTTTCTCGAACCGGATGG
CCGGTTGAAGTTCCACTTCGAGCCCGGCAGCCGCTACGGCTATTCCGGCGAGGGCCTGAT
CCTGCTGCAGTTCGTGATCGAACGTGGGCGACTGGGCGAGGATGTGGGTGCGTTGATGCA
GCAGCGCGTGTTCGATCGCTTCGGCATGGCGCGCACCAGCATGTCGTGGCGCGCGGATTT
CGCCGGCAACCTGGCCGATGGCTGGACCGTCGAAGGCAATACAGAGCCGCACGATCAACG
CAGCCGTGTGCGGGCGGCAGGATCGATGGATACCACCATCACCGACATGGCCCACTTCGC
CGCCGGTTATGTGCGCGGCGATGGGCTGTCTGCGGCAATGCGCAGGGAACTGGTGCGGCC
GCAGCTGCCGATCACCACCGCCAGCCAGTTCCCAACGCTGCAGCCGGAGCTGCCCGTTGC
GCAGCAGCACCGGGATCTGGCCGCGGGCCTGGGCGTGGTGACCTTCCGTGGCCCCCAGGG
TGCAGGCTTCTACAAGGGCGGCCACGACGATGCGGTCGGCAACACCCTGGTGTGCATCGA
GCGGCACAAACGCTGCGTGGTGATCCTGGGCAACGATGTACGGGCCGAGGCCACCTTCCC
GGCACTGGTGGCGTTCGTGCTGGGTGATATCGGCGTGCCATGGCAGTGGGAGTACGGCGC
GGCGAAGGCCTTCATCGAATGACGGTGCGATGATCCCTGGGCGGGGAGTGCGGATGGGAG
CAACCATGCATGGCGTGTGGATCCACCTCACGCGTGGATGCCTGCTCCGCTCAGCGCGCC
TGCTCGAAGAACATCAGGTACACCAGCCGGCCATTCTCCGGGCGGTCGCCGAACGCTGGC
CCGGCGGTATGCCAGAACCAGGGCCGCAGCAGCACCAGCCGGTTGAAACGCATCGGGATG
CGCATGGTCATTTCCCACTGGCTGTCGTCGTTGCTGTCGCGCTCGATGATGTCACGATGC
ATGTCGCCGCCGTTGGCATAGCCCAATGCGGCCAGCTCCGCTGCATCCAGGGCCATGCGC
TCGGTGCCGGTACGGCGGTGGCGGAAGAACTCGGTGCCGCCCTCGCAGTGCTCCGGTGCA
CTCAGGTAGAGGATGCCCGACCAGTGCGAGTGATCGGCGTGCACCTTGGCGCGGCCGGTG
TCACCGGCCAGGGTAAGGCGGAACTTGCCGTGCGACTGCAGTGGGTTGACCGGCCGCAGC
GGTTCGTTGACCAGCCGCGAGACCGCGCCGGACAGCCCATCCAGTTCCAGCCGCTGCTGC
GAATTGCGGCCGGGGAATGCACCCTCCTGCACCGGATAGGTCAGGCCCAGCGCCGCCTGG
CGCAGCCCCTGCGCATCGGCAGGAGAAAGGAAGTCGTCGACGACGATGAAGGAGGTAGGC
ATGGCCACCGAGCGTAGCGATGCGCTGCTGCGGCGGCAACCGGGCAAGGAAAAACCCCGC
CTTGCGGCGGGGTTCTTCCTTGCATCGGGAGGGCGTGCCGACCAGGGTCGGCAACGACCG
CCGGGGGACGTGGACTTAGAAGTCCATGCCGCCCATGCCACCCATGCCGCCCATGCCACC
GGCGCCACCCATGGCCGGCTCGTCCTTCTTCGGAGCTTCGGCAACCATGGCTTCGGTGGT
GATCATCAGGCCAGCGATCGAGGCGGCGTTCTGCAGCGCCGAACGGGTCACCTTGGTCGG
GTCCAGGATGCCGAACTGCAGCATGTCGCCGAACTCGCCGGTGGCGGCGTTGTAACCGAA
GCTGCCGGTGCCTTCCTTGACCTTGTTGATGATGACCGACGGCTCGTCACCGGCGTTGGC
CACGATCTCGCGCAGCGGGGCTTCCATCGCGCGCAGGGCGATCTGGATGCCGTGGTTCTG
GTCTTCGTTGGCGCCCTTCAGGCCGGCCAGCGCGGTGATCGCGCGGACCAGGGCAACGCC
GCCGCCCGGAACCACGCCTTCTTCAACGGCCGCACGGGTCGCGTGCAGGGCGTCGTCGAC
GCGATCCTTCTTTTCCTTCATTTCGATTTCGGTCGAGGCGCCGACCTTGATCACGGCAAC
ACCGCCGGCCAGCTTGGCCACGCGTTCCTGCAGCTTCTCGCGGTCGTAATCCGAGGAGGT
GTCCTGGATCTGGGTCTTGATCTGCGCCACGCGTGCATCAACGTTGGCCTTGTCGCCGAC
GCCGTCGATGATGGTGGTGTTCTCCTTGGAGACCTGCACCTTCTTGGCGCGGCCCAGGTC
CTTGATGGTGGCCTTCTCCAGCGACAGGCCGACTTCTTCGGAGATCACGGTGCCGCCGGT
CAGCACGGCCATGTCTTCCAGCATCGCCTTGCGACGGTCGCCGAAGCCCGGGGCCTTGAC
GGCCACGACCTTGACGATGCCACGGATGGTGTTGACCACCAGGGTGGCCAGCGCTTCGCC
TTCGACTTCCTCGGCCACGATCAGCAGCGGCTTGCCGGCCTTGGCGACACCTTCCAGCAC
CGGCAGCAGGTCACGGACGTTGGAGATCTTCTTGTCGTGCAGCAGGATGAACGGGTCATC
CAGGTCAGCGGTCTGCGACTGCTGGTTGTTGATGAAGTACGGCGACAGGTAGCCGCGGTC
GAACTGCATGCCCTTGACCACGTCCAGCTCGTTGTCCAGGCCCGAGCCTTCTTCAACGGT
GATGACGCCTTCCTTGCCGACTTCCTTCATCGCGTCAGCGATGATCTGGCCGATCGACTC
GTCCGAGTTGGCCGAGATGGTACCGACCTGGGCGATCGCCTTGTCGTCGGCGGTCGGCTT
GGAGATGTTCTTCAGCTCGGCGACGGCGGCCGAGACGGCCTTGTCGATACCGCGCTTGAG
GTCCATCGGGTTCATGCCGGCGGCAACGGCCTTGGCGCCTTCGCGGATCAGGGCCTGGGC
CAGCACGGTGGCGGTGGTGGTGCCGTCGCCGGCATCGTCGTTGGTGCGCGAAGCAACTTC
CTTCACCATCTGCGCGCCCATGTTCTCGAACTTGTCAGCCAGTTCGATCTCCTTGGCGAC
GGAGACGCCGTCCTTGGTGATGGTCGGCGCGCCGAAGCTCTTTTCCAGCACGACGTTGCG
GCCCTTCGGGCCCAGGGTGGCCTTGACGGCATTGGCGAGAACGTTGACGCCGCGCACCAT
GCGCGAACGGGCGTCTTCACCGAAACGAATATCCTTGGCAGCCATTGCATTTACCTCATT
GGTAGCGCCGGACGATGCCCGGCGGCTGGGAGTTTGGGATCAGGTTGAAACAGGTCGCGC
CGGGGCTCAGCCGATGACGGCGAGCACGTCGTCTTCGCGCAGGACCTTGTATTCGACGCC
TTCGCTCTTGTACGAGCTGCCGGCGTACTGGCCGTAGATGACCTTGTCGCCGACCTTCAG
CGACGGCGCGCGCACGTTGCCGTTGTCCAGCGGCTTGCCGGGGCCGACGGCCACGACCTC
ACCCTTGGTGGACTTTTCCTTGGCCGAGTCGGGGATGACGATGCCACCGGCGGAGATTTC
GTCGGCTTCGATCGGCTTGACCACAACGCGGTCGTGCAGCGGCTTGATGCTCATAGGAGA
CCTCTTAAGTGATTGATTGGTCTAAAAAAGTCCGGCGATGTTAGCACTCACCCCAGGCGA
GTGCCAGAACCGCACGTGAAGAAACCCGACAACGTCGGGAGCAGGGCAGAGATGGAGCCC
CGCCGCCCCCTTTCAAGGGCGGAATGAAAAAATTTTTCCGCCCGCGCGCCTCGGCCAAGG
CGTCGGGCTTGGACAATTTCGGTGACAAGCGTCGCACTGTCAGATATCTGACGTTCATTT
ACGACAAAGTGTCACTGGATCGGCCTTAGGCTCGGTCAGGCATTCCCAATCACAAGGAGT
AGTCGATGCGATTGCTGTCCCCGCTTGCCGCCGCCTGCCTGCTGGCACTGGCCGCCGCGC
CGGCCCAGGCCGAGGTTTTCATCAACGAACTGCACTACGACGACAGCACCGCCGCCGGTG
ACGTCGGCGAAGCCATCGAAGTGGTCGCCACCGCCGGCGAGGACCTGTCCGGCTACCGCC
TCTACCTCTACAACGGCAGCAATCCTTCGGCGGCCGCGGTCTACGCCAACAACCCGGTCC
CGGCCGGCACCGCCGCCGGCTGCGGCAGCGCGACCATCGCCGTGGTCAACTACCCGACCA
ACGGCATCCAGAACGGCCCCAACGACGGCATCGCCCTGGTCGATGCCAGCGGCAAGGTGG
TCCAGTTCCTCAGCTACGAGGGCGCCATCACCGCCTCCGGTGGCCCTGCCGCCGGCATGA
CCAGCCAGAACATCCCGGTGGCCGAGACCAACAGCACGGCCGCGGGCACCTCGCTGCAGC
TGACCGGCAGCGGCAGCCAGTACACCCACTTCACCTGGGCCGAGTCGGCCAGGCAGACCT
TCGGCAGCTGCAACAACGGCCAGACCTTCAGTGGCGGCGGCACGCCGGGCCCGAACACAC
CGCCGTCGGTCTCCACCACCACCCCGGCGCAGGGCAGCAGCACCTTCCCGGCCGCCGCCG
ACCTGGAAGTGGTGTTCAGCGAGACGGTGAACCTGGCCAGTGGCGCCTTCGCCCTGAGCT
GCGGCACCTCCGGCAGCGTGCCGTTGACCTTCCCGGCCAGCGGCCGCAGCGTGAAGCTGT
CCACCAACACTGCGCTGGTGGCCGGTGAGGCCTGCCGCTTCGACATCCGCGCCGCGCGCA
TCACCGACCTGCAGGGCGCGCACCCGGCCGCCGACAGCCGCATCGCCTTCACCGTGGCCA
GCACCGGCGGCAATCCGGACCCGGGCAACCCGGGCGTGCCGGCCGGCTACTACTCCAAGG
TCAACACCAGCAGCCCCGGCCAGCTGCGCTGCTCGCTGCATGCCACCATCAAGGGCCACA
CCGCCTACCCTTACAGCGGCTCGGGCACCAGTACCTGGACCATTCTGGAAATCGCCGACG
AGGATCCGAACAATTCCGGCAGGATCCTTGATGCATATCGCAACCACAGCTACGCCAAGG
TGACCGATCGCGCCGGCAGTGGCAGTGGCCTGAAGTACAACCGCGAGCACACCTGGCCGA
ACTCGCTGGGCTTTGCCACCACCACCGGTGACAAGGGCCTGCCGTACGCGCCGTATACCG
ACACCCACATGCTGTACCTGACCGACGCGCAGTGGAACGCCGACCGTGGCAACAAGCCGT
TCGGCAAGTGCGACGCCAACTGCGGCGAGCGCGCCACCGAGGCCAACAACGGGCAGGGCG
GCGGCAGCGGCGGCTATCCGGGCAACTCCAACTGGGTGCGCACGCCGGACGGCAACACCG
GCACCTTCGAGGTGTGGGGCAAGCGCAAGGGCGACATGGCGCGTGCGGTGATGTACATGG
CGATCCGTTACGAGGGCGGCAAGGATGCGGCCACCGGCCAGTCCGAGCCGGACCTGGAGC
TGACCGACGACCGCAGCAAAATCGTCAAGACCAGCAGTTCGCCGGCCTACATGGGCCTGC
TGTCCACGCTGATCGACTGGCACCTGTCCGATCCGCCGGATGATGCCGAGCGTGCGCGCA
ATGACGTGATCTACAGCTTCCAGGGCAACCGCAACCCGTTCATCGACCACCCCGAGTGGG
CAACCCCGGCCCTGTTCACCTCGGCCAAGCCGGCCACCTGCCAGCTGGCCAACTGACCGC
GCAACGCAGCGGTCCACTGCCGCCGCCGGGCCCTGACCCGGCGGCGGCCCTATACTCGGC
GGTCATGTCGACCGTCGATCCCGTCCTGCTGCTGTTGACCACCTGCCCGGACCGGGCCAG
TGCCGAGCGCATCGCGCACGCGCTGGTCGGCGAGCGCCTGGCGGCATGCGTGACCCGCCT
CGATGGCGCGCAGTCGACCTACCGCTGGCAGGGCGAGGTGACCACCGACGCCGAACTGCA
GCTGCTGGTGAAAACCACCGCGAGCCGCGTCGATGACGCAATTGCCCGGATCGTCGCACT
GCATCCGTATGAACTCCCGGAGTGCATCGCGGTCGAAACCCGGGCCGGCCTGCCGGCGTA
TCTGGACTGGATCCGGGCACAGACCCGGGAGGACACTGATTGAAGACTCTGTTTGCGCGC
GGCGCCGCCTTGTGCGCCCTGTTGTGGCTCTCGCTGCCGGCCTTCGCGCTGGATGAGAAG
GACCTGCTGCCGGTGGACCAGGCGTTCGCGCTGACCGCCAGTGCCCCCGAACGGGGCCAG
GTGCAACTGCAGTTCAAGATCGCACCGGGCTATTACCTATATCGCCACCGCACCAGCGTC
AAGGCCGACCCGGCCTTCAATGCCGGCGCGCTGCAGATGCCCAAGGGCGACAAGCACCAC
GACGATTTCTTCGGCGAAGTCGAGACCTATCGCGAGCGCCTGCAGGCCACCCTGCCCGGC
ACGCCGTCCGAGGCTGCCGGCACCATCAGCCTGGAAGTGCGTTACCAGGGCTGCGCCGAT
GCCGGTGTCTGCTACCCGCCGCAGAAGCGCGTGGTGCAGGTCACCCTGCCGGGCGCCGGT
GCGGCGGCGGCGGTGCCTGCCGCGCGTGCCGGTGCGGCCAGCCCGTTCAACAACCCGCTG
GCCGGTGCCGGCAACAGCGGTGGCCTGCGCCTGCCGGGCGCGGCCAACAACAGCCAGGCC
CTGCCGCTGCCGTCGGAACAGGCGTTCGGCTTCGATGCCATCGCCAGTGACGGCAACACC
CTGCTGCTGCGCTTCAGCCCAGCGCCCGGCTATTACCTGTATCGCGACCGCACCTCGCTG
AAGCTGGAAGGCAGCGCCGGCGTGCTGGCCGGCAAGCCGCGCTGGCCAGCCGCGCAATCG
CATCGCGACGAGCACTTCGGCGATGTCTCGGTCTACTTCAACCAGGTGGAAGTGCCGCTG
CCGCTGCGCCGCACTGTCACTGATGCCGTCGACAGCACCCTGGTGGTGACCTTCCAGGGC
TGCCAGACCGATGGCATCTGCTACCCGCCGATGACCCGCCGGGTGAAGCTGTCGATTCCC
GCTGGCAAGCTGTCCGCCAGCATTGACCAGGCGCCAGCGCGCAACGAGGTGATCAGCCCG
CTGCCCGCCGCCGGCGTGCCACGTGAATCCGCCAACGGCGCACCGTTGCGCCTGCTGCCG
ACCGTCCCCAACGACGGCATTGCCACTCCCGCCGCCAGCGGCAGTGAGGGTGCGCGCAAT
GAGTTCGCCGCCGACGCGCGCGATGGCAACGCACTGCGCACGCGCCCACCGGCGACAACC
CCGAACCCGGACCGTTCGTTCGTGTGGGTGCTGCTGCTGGCGCTGGCCGGTGGCCTGGTG
CTGAACCTGATGCCCTGCGTGCTGCCGATCCTGTCGCTGAAGGTGCTGAGCCTGGCGCAG
AGTGGCGAAAGCCCTGAGCGGGCACGCAGCCATGCCCTCTGGTACACGCTGGGCGTGCTG
GTCGCGTTCGCGGTGATCGGCGCGCTGATGGTGGGCCTGCGCGCGATCGGCAACGCCGTC
GGCATCGGCTTCCAGCTGCAGCACCCGGGCGTGGTGGCGGCGCTGGCCTACATCATGTTC
GCGGTGGGCCTGAGCCTGTCCGGCGTGTTTACCCTCGGCGGTGGCATCGGCAACCTCGGC
CAGTCGCTGGCCAGCCGCAGCGGGCCGGCCGGCGATTTCTTCACCGGTGCGCTGGCCTGC
CTGGTCGGCAGCGCCTGCGTCGGCCCGTTCATGGGCGGGGCGATCGCCTATGCCTTCATT
GCCCCGCCGCTGAAGGCGATGACCGTATTCCTGTTCCTCGGCCTGGGCCTGGCGCTGCCG
TTCCTGCTGATCGGCTTCGTGCCGGCGCTGGCACGCCGCCTGCCCAAGCCCGGCCCGTGG
ATGGAAACGCTCAAGCACGTGCTGGCCTTCCCGATGTATGCCACCGCACTGTGGCTGCTG
TGGGTGCTGGGCAAACAGCGCGGCGTGGACGGCATGGCACTGGTGCTGGGTGGCCTGCTG
CTGTTCGCCTTCGGCCTGTGGCTGTTCGAGCGCAATCGCTGGACCGGCTCGCGTGCGGTG
ACCCTGCTCGGCGTGCTGCTGGCGATCGGCGCGCTGGTTCCTGCCTGGGGCGTGACCCAG
CTGGCACCACCGGCGCGGACCGCACAGGCCGCCAGCGAGAACGTGGTCGAGTATTCGCCG
CAGTTGCTGGACCGCCTGCGTGCGGACAACCGCGTGGTGTTCGTCAACATGACTGCCGAC
TGGTGCGTGAGCTGCAAGGCCAATGAACGTGCCGTGCTGTCGCGGCCGGAGTTCAAGGAA
CTGCTCAAGCGCACCAACGCGGTGTACATGCGCGGTGACTACACCAACGTCGACCCGCAG
ATCACCACGTTCCTTGAAGAGCACAAGGCCGTGGGCGTGCCGCTGTACGTGGTGTACGGC
CCGGGTGCGCCGCCGACCGTGCTGCCGACCCTGTTGACCCAGGCGGTGGTCGAGGAAGCG
CTGCTGCGCACCGCACGATGAAGTGGCAACGGCCAGCGCTGCTGTGGACAGCGGTGCTGG
CCGCCGGCCTCGGCCTGTGGGCCGGGCATCGATTCTCACCCGGCCCGTCTGCACCGGCCG
CGCCAACGACGGCTTCCACAGCGACGGCCGTGAAGCCTGCCCTGCAGGTGGGTGATCCCT
TGCCGGCGCTGATCCTGCCGGACCTGGCGGAACAACCGCTGGACCTGCGCGCCCGCTTCG
CCGGCCGGCCGCTGCTGATCAATGTCTGGGCCAGCTGGTGTGCGCCCTGCGTGGAAGAGA
TGCCCGAACTGGCCCGCTTCGCCGAAGCCCAGGGCGACAACGGTGTGCAGGTGCTGGGCA
TTGCGCTGGATGCCCCGGACGACGTGCGCGCTTTCCTGCTGCGGGTGCCGGTGGACTACC
CGATCGTGGTCGAGACGCCGGGGCCACGCGATGCCAGCGTGCAGCTGGGCAATACGCAGG
GCCTGCTGCCCTACAGCGTGCTGTTCGATGCACAGGGGCGGCGGGTGAAGGCAAAGCTGG
GGCCGTTCGCCCACGGCGAGATCGACGGCTGGGTGAAGTGAGGGTGTTTTTGCAGGGCTT
GCAGCCCTGCACCCTGCTCAATGCAACGGCAACAGCCAAAGCGGGCTTTCCGTGGGATGG
CGGGGCGCTGTGGCCGTGCAGGACACGCCGTAAACCCGTCCGTGGGGGCTCGATGGCGCC
ATCCATGGCGCCAACGGTCCTGCACAGCCACACCGCCCCACCTTCGACAGATTCCGGCGG
CTGTTGGTAGGTGTCGACCTTGGTCGACACATCTGTCAGATATCGATATTCAGAACGGAA
TCAGACCCCGTGCCGACCAACGGTCGGCACCCCCCAAAGCAGAACGTCGTTCCGACAGAT
CGCAGGAAACTGTCGAAGGCGGGGTGGGTCCGGTTGAGGGGGTGTCCGCGGCATGGATGC
CGCGGCCAAGGCTACAGGGACGTACTTGCGCCGTCCCCCGCAACCGGCCCCGCCCCGCTT
CCTCACAGGAAACCCGCTGTTGCTTCGGCTGTTGCTTCTGAGGTTGCCGGCCAGCGGCCG
GCACTACCGCGGGTGCCGGGCGCAGCCCGGCCGGCAACCCCTGCTTGACCGCAGCCGGGG
CGCCGCGGAGAATTCCGCGACTAATTCTCATTTGCTGTTGCGCAGGATGCGGGCGGCAGC
CTCCCGGGCCCCTCTCCTTCGATGTTCAAGAACGTCCTGTTCCAACTGCATTGGCTGCTG
GGCATTACCGCCGGTGCCGTCCTGGCCCTGATGGGCCTCAGCGGCGCCATGCTGTCCTTC
GAGGACGAGCTGCTGCGCGCGGCCAATCCTGGCTTCGCTGAGATCGCCGAGCACCATGCG
GACGGCCAGCATCCCCTTGCACTCAGCGAACTGGTGCCGTTGCTGCAGGCTGGCAGCGAG
CGCCCCCTGCAACGCCTGCGCGTGGATGCCACCGGACAGCGGCCGTCGGTCGCGCGCTTT
GCCGGCGGCAAGGAACACTGGGTGTACTTCGATCCGTACAGCGGCGAGCGCTTCAGCGCC
CTGCGCGGGCAGGCATTCTTCGACGTCGTCGAGGACCTGCATCGCCACCTCGCTGCCGGT
GAGCGCGGCAAGTGGATCACCGGCAGCTGTGCAATCGCGCTGCTGTTCTTCACCCTGTCC
GGTCTCTACCTGCGCTGGCCACGACGCTGGTGGCACTGGCGCAGCTGGCTGGCGGTGGAG
TGGACGCGCAGCGGCCGAGGCTTCCTGTGGAGCCTGCACTCGGTGGTCGGCACCTGGGTG
CTGCTGATCTACCTGATGAGTGCGCTGACCGGCCTGTGGTGGTCGTTCGACTGGTACCGC
AACGCGGCCAACACGCTGCTCGGTGTGGCGCCGGCGGCAAAGCACACGGTTGCCGCCGAC
GCGGCACTGGACGTCCATCGCATCGAGGCCACGCTGTACGCGCTACCCGGCGTGCGCACC
GGCTTCATCGACCTGCGCCTGCCGGAGAAGCCGGGGCAGGCGCTGAACGTGCGGGTGATG
GCCGGTGATCCGTCGCAGCGCGGCGGCCACCACGACCGTGCGCATGACCTGCTGCAGCTC
GATCCGGCCAGCGGCGCGGTGCTCGATGCCCGCCCGTACGCACGCCAGGGCGCGGGCGGA
CAGCTGGCCACCAGCGTGTTCGCGCTGCATTCGGGCAGCTACTTCGGTGTGCCCGGGCGC
GTGGTGGTGATGCTCAGCAGCCTGGGCATGAGCCTGTTCTTCATCACCGGCTGGATGCTG
TACCTGGACCGCCGCCGCAGCCAACGTGCAGCGCGAGGGCTGCGCCGCGCGCTGCCGGCC
ACGACCACCGATGGCCGTGGTCCGCCGTGGCTGGTGGTGCATGCCAGCCAGAGCGGACTG
GGCGAACAACTGGCGTGGCGTGCGGCCGCGCAGCTGCAGGCGTCCGGTCATGCGGTGCAG
GTGCAGTCGCTGGCCCGCGTCGATGCCGCGACGCTGCAGGCCACCTCCCAGGCGCTGCTC
GTGCTGAGCACGTTCGGCGACGGCGAGCCACCGGATGCCACGCGCCGCGCGGCGCGGCTG
CTGCTCGCACAACGCCTGGACCTGTCGCGCCTGCAGTTCGGCCTGCTCGCGCTGGGCGAC
CGCCAGTACCCGCATTACTGCGGCTTCGGCCGCCAGTTCGATGGCTGGCTGATCGGCAAC
GGCGCGCGCCCGCTGTTCGAGCGCATCGATGTCGATGCCGCTTCGGTGCCGGCATTGCGC
CAATGGCAGCAGCAGCTGGGTACGCTCACCGGCATCGTCACCGATGACAGCGTGCTGCCT
GCGGCTACGCAGATGCATGAGTGGCGCCTGCTCGGCCGCGACCACCTCAACCCGGGCAGC
GTCGGCGGAGCCATCTGGCGTATCCGTCTTGCCGCACCGGCCGACGTGCAGTGGCAGGCG
GGTGACATCCTGCACATCGCACCCCGCCACAACGCGCGGCATGCCGGTGCCGTGCTGAAG
GGACACGGTCTGGATCCGCTGCAGCCCCTGCTGGTCGATGGCCATCCGCGCACGCTGCTG
GCGCTGGCCAGTGAACGCGAGCTGCCCGAGGCCGATGCCGCGCTGGCGGTGCAGGATGCC
TGCCTGTGGCTGGCCGGGCTGCCGCTGCTGCCCAGCCGCGAGTATTCGATCGCGTCCTGC
ACGGATGATGGCGTGGTCGAGCTGGTGGTGCGGCTGGTGCATGACGCCTCCGGTCGCGCC
GGGTTGGGCTCGGGCTGGCTGTCGTTGCATGCACCGATCGGTGCCGGCATCGTCGCCCGC
GTGCATCGCAACCCCGGTTTCCATCGCGTCAGCGGCGCGCCGATGGTGCTGATCGGCAAC
GGCACCGGCATCGCCGGGCTGCGCAGCCTGTTGCGCGAAGCTGCCCACGCAGGCGAGCGC
GGGCACTGGCTGCTGTTCGGTGAACGCCAGCGCGCACACGACTTCCTGTTCGCCGACGAG
ATCGAAGCCTGGCAGGCCAATGGCCATCTCACGCGGGTGGACCTGGCGTTCTCGCGCGAT
GGCGAGGGTGGTTACGTGCAGGATCGCCTGCGTGCGGCCGTCGATGCGCTGCGCGACTGG
ATGCACCGTGGTGCGGTGGTCCATGTCTGTGGGTCGTTGCAGGGCATGGCCGAAGGCGTG
GACCAGGTGCTGCGAACCGCGCTGGGTGATGAAGCGGTGGAAACGCTGCTGGAAAACGGG
CGCTACCGCCGCGACGTGTATTGATTCCTGCCGCCGAACGCTGGTGTGAGCCGAGCATGG
GCTCGGCTCTACAGTGTTCGTGCAGCCGATGTAGCGCCGAGCCCACGCTCGGCTGACTAG
GCCGCCGCGCGCGCCTGCGGCATCGACTGCAAGCGGAACGCGCCCACGGCTTCTGCCAAG
GCACGCACCTGCGCCTGCATCTGCGCAGTCGAGGCCCCCGCCTCTTCCACCAGGCTGGCG
TTGCGCTGGGTGCTGGCTTCCATCTGCACGATGGTCTGGTTCACCTGTGCGATGCCCGCA
TGCTGGTCCTGCGACGCACTGCGGATACCTGCCAGCAGCTCGGCCAGCTGCTGCACGCTG
CCGACGATCTCGCCCATCGTGGTGCCGGCCTGCGCGGCCTGCTGGTTGCCCTGGCCGACA
CGCGCCACCGAATCCTCGATCAGCCCCTTGATCTGCTTGGCCGCCTCGGCACTGCGCTGC
GCCAGCAGGCGCACTTCGGCGGCCACCACGGCGAAGCTGCGGCCCTGCTCGCCGGCACGC
GCCGCTTCCACCGCCGCATTGAGGGCAAGGATGTTGGTCTGGAAGGCGATGCCGTCGATC
AACTGGGTGATGTCGCCGATCCGTCGCGAGGCTTCGCTGATGCCATGCATGGTCGCGACC
ACCTGGCCGACCGCCTCGCCACCCCGCTGGGCCACCGCCGCTGCGCCCTGCACCAGGGCA
TCGGCGCGGCCTGCGGCATCGGCGTTGCGGCCGACGGTATCGGTCAGCTCCTGCATCGAC
GCCGCGGTCTCTTCCAGGTTGGCGGCCTGCTGCTCGGTGCGCCGCGACAGATCGTGATGG
CCGGCGACGATCTCGCCAACGCCGGTATCCAGGCTGGAGGTGGCCTGCTGGATGCGGGTG
ACGATGCGGCCCAGCTGCGCGACGGTGGCATTGGCATCGTCGCGCATGCGCGCGAACACG
CCCTGCAGGTCCCCCTCCATGCGCACGCTGAGGTCGCCGCGGGCCAGCGCAGCCAGCAGT
GCCTGCAGGTCACCGAGGTTGGTTTCAAAGGTGGCCAGCAGGCGATTGATGCTGGTCGAC
AAGGTGCGCACGAAGCCCTGCTTGCCCTCCAGCACGATACGGCCATGCAGGTCGCCGCGT
GCTGCAGCATCGACCAGGGCAGCGACCTCGGTTTCCAGCAGCGTCTCCAGCGCACGACTG
CGCCATTCCACCGCTACGCCGAGGAACTGCCCTTCGTCGATGATGGGGTTGGCAATCAGC
TGGTAGCGCACGCCGGCATGGCCGATCTCGCGCTCCTCGCGCTGGCGCGCGCCGGCCAGG
CTGGCCAGCGCCGGATGCAGGCCCACGGCATCGCTGCCCACCAGATCTTCGGCCTCGCGC
TCGAGTTGCTGCAGCAGTGCCGGATTGACGTAGGCCACCTGGCCCTCGGCATCGATCACC
ATCAGCCCGGTCTGCGCACTGTCCAATGCCTGCCGCACACGGGTGTTGCCGCGCGCCACG
GCACGCTCGGTCTCGATGCGCGCGCGCAGGCGCTGCTGCATGTCGACCAGGCGCTGCGCC
AGCTGGCCGATTTCATCGTTGGCGTTGTAGACGCGCAGGGTGGTGTCGAGTCGGTCGTCG
GCGATGTCGCTGGCGAAACGCAGGGTGTCCTGGATCGGCTGGCGCACCGCACGCAGCACC
AGCACCAGGCTGGTGATCAACACACCGGCGACCAGCAGCAGGGTCACCGCGAACAGCACG
CTCATGGTGCGTGCGCCGGCCTGCTGGCGCGCCTGTGCCTTGGCCAGCGCCGCCACCTGG
GCCTGCTGGAAGACGGCCAGCGCCGGCGCCACGCCGGCGGCGGTATCCAGCAGCGATTGC
GCCTCTACATCCAGGCCCACGCGGGCGGCGGTATAGCCCAGCAATGCGGCCTGATAGGCC
TCCATGCCGTTACGAAGGGCATCCTGCGCATCGGTCGGCAGGCCCACCAGTGCGAGATCG
AACGGCAGCTTTTCTTCGCTCGCACGGTCGGCATGGGTGGAGTCGCCATCGAGCAGCAGC
AGTGCCTCCTGGCGGCGCATCTTCTGCAGGGACAACGCCAACGAAGGCCGCTGCAACGCA
TCCACCTGCGCCTGCAGGGCGTCGGCGGCCTGCTGCAATTGCGCGGCGAGGCCGGCATCG
CCACGACCCATCTCATCGACGCGTTCGAACAGGGCGGCCACACCCTGCGAGAACGCGCCG
GCGGCTTCGGTCAGTGCCTGCAGCGCCTCGCGCCGGCCGGGATCCATCGGCATCGCGCGC
AGCGCCTGAAGATCGGCCTGGAGCGCCTTCTGCGTCGCCAGCAGCTGCGCGCGGTCGGCA
TCGTCGAAAGTACGTGCATACTGGGTCTGCAGACGACGCGCCTCGGCCACCCGCGTGGCC
ACGCTCGCGGCCAGATCGCTGCCGTGCTGGTAGCTGGCCTGGCTGCGCGCCGCCTGCGTG
CTGGCATGGCCGGTCCAGGCGTAGACGGCGGCGATCGCGATCAGGCCCAGCCCACAGACC
CACAGGGTCGCCTTGAGCTTGCTGGCCACACTGAGCCGATGCGGCTGCAGCCACAGCAGC
AGGCCGGGGGACGCCGAGCGCAGTGCGGCAAGCCGCATGCGCAGGGACCGGAGGTGGGGG
ACGACGGCCGACATGACAGGCTCCAGGCGGAAGGACGCACCTGTATCGGCGGGAAATGGC
GCAACTTTAGGGCGCTCCTGGTTCACTCCCACCGATTGCTGGCGGACGCGGCCTTTGTAC
CCGGCACAGGCGACGGGGGGATGACACCCGCGCAATGCTTGACCTCAACCCCGGTTGGGA
GAGCACAGTAGATCTCCCTCCCCCGCCCGGCGCGCGCATGACGACGCTCGATGTCCCCCG
CTACCTGCAACGCCTGCAGCTGGATGCACCGCCACCGCTGACGCTGGCGGGCCTGACCCT
GCTGCAGCAGCGCCACAACGCACTGCTTCCGTTCGAAACCCTCAGCTGCCTGCTGCGCGA
TGCAGTACCGATCGACCTGGACAGCGTGCAGCGCAAGCTGCTCGACGACCGTCGTGGCGG
CTACTGCTTCGAACTCAACGGCGGCCTGCTGGCACTGCTGCAGGCGCTGGGCTTCGATGC
ACAGCCGTTGAGCGCGCGCGTGCTGCTGGCCGCCCAGGACGGCGAACTGACCGCACGCAC
CCACCTGCTGCTGCGCGTGCAGGTGGACGGCGATGACTGGCTGGTGGATGCCGGTTTCGG
CAGCCTGACCCCGACCGTGCCGCTGCGGCTGCATGATCCGCAGCCGCAGGCCACGCCCCA
CGAGCGCTTCCTGTTGCAGCGCCTGCCCGGCGAGGGGGATTTCGTGCTGTCCGCCGAGTC
CGGCGATGGCTGGCGGGCAATGTATCGCTTCGACCTGCACGCGCCGGCACCGATCGACAA
CGTCGTGGGCAACTGGTACGTGTGCACCCATCCCGATTCCAGTTTCCCCGGCCAGCTGCG
CGCATCCCTGACCGGGCCGGACTGGCGACGCACCATCGGCAGTGGCAACTACACCGAGTA
CCGTCCCGGCCAGGCACCGGACAAGCGTCCGCTGCGCGATGTGGGCGACGTGCGCGAGGT
GTTGCAGCAGCGCTTCGGCATGCAGCTGCCGGACGACCCACGGCTGGACCCGGCGATCAA
CGACTGGCTGCAGCGCTCACGCTCGGCCACGGTGTAGAGCCGGGCCGATGCTCGGATGAG
CGTTGGCGGCTGGGTCAACAGCCGCCGAGCATGGGCTCGGCCCTACAGAACCACGCGCGC
CTGCAGCGCAATGCGATTGCCTTCGCTGTCGGCGATCTCGGCCACGCGCCAGTCACCGGC
ATCGGCCGGGCCGAAGCGCAGCTCGGCCCCGGCCTGCAGCGCACGCTCGAGGCTGGCATC
CAGGTCATCAACCCCGATGTAGATGCGCGCACCGTGGACGGAGGGCAGATAGTCGGCCCC
CCGCACCAGCGCCATGCTGGCACCGGTGGCCTCATCGGCAAACGGCAGGTAGGCCATCCT
GCAGTCGTGCAGCAGGATCGGTTCGTCCACCGCCACCTGCAGCCAGTGCTGGTAGAACGT
GATGGCCCGGCCCAGGTCAGTGACCGGTATCTCGACGTGCAGGATGGGGTTCATGTCCGC
AGGATAACCGGATGCTGACACTGCCTTGCAGGTCCGTACTGGCATGCTGGACCGCCCTTT
CCCCGCGGAGTCCTGCATGTCCCTGGCCGATCATCGTGGTGCGCTGGCACCGCTGGGCTT
CCTGCGCGTGGCCATCAACCTGGGCAATCCAGTACTGGCGCAGGGGGACGCGCGATCACC
GCGCGGGCCGTCACTGGAACTGGCCACGGCATTGGCGCAGCGCATGGGCGTGCAGGCACG
CTTCACCTGCCACGACGTTGCGGCCGCGGTGGTCGCTGCAGCCAGCAAGGATGCCTGGGA
CCTGGCCTTCCTGGCCATCGATCCGGCGCGCGCCGACCGCATCGCCTTCAGCGCCCCCTA
TGTGGAGATCGAAGGCACCTACCTGGTGCGCGAGGACAGCCCTGCGCAGCAGGTGGCCGA
CCTGGACCGCGATGGTCTGCGCATCGCGGTCGGTCGTGGCGCCGCCTACGACCTGTTCCT
CAGCCGCGAACTGCGCCACGCCATGATCGAGCGGGCCGAGACGTCGGCCGCTGCCATCAC
CCTGTTCGATCTGCAGCGCCTGGATGCCGCCGCCGGCGTGCGCCAGCCGCTGGCCGCCTG
GGCGCAGGCGCATCCCGGCCACCGCGTGCTGGCCGACCGTTTCACCGTGATCCAGCAGGC
GGTCGCGGCGCCGGCCTCGCGCCCGGCCGATGCATTGCAGGCGCTGTTCGAGGAAGTGGA
GGCGATCAAGGCAGGCTCGTTGCTGGGCGAAGCCTTCGCCCGTGCCGGGCAGGCGGTTAC
GTTGGTACGGTGACTGCCGGACACACGCAGTCGAGCATGGCTCGACGCTATAAATGCGCG
TCTGCCATGTGCCGGACGTGCTCGGCCGCCTGAGCGTGCAGCCAGTCGCGGAAGGCCAGG
AAGCCGCGATGGCGGGCCGAGCGCTGCGGGTAGACCAGCCAATGCGGCCAGGCGGTTTTC
AGTCGCAGGCTGGACAGCGCCACCAGTTGGCCCGAATCCAGCAGCAGGCGCGCCCGCGTC
ACCCGTCCCAGCGCTACGCCCACCCCGTCCAGCGCCGCACGGTGATGCGCCTCCGAATCA
TCCAGCACCGCCACGAAGCGCGGCGGCGGGTTCTGCCCACTCAGCGCGAACCAGGCGCCC
CACGCGCCATCGGGATCCCCCAGCAGCGGCCACTGGTTCAGCGGCACGCGGTCGATCCCT
CCCATGCGTTCGATCAGCGCCGGGCTGGCCATCGGCAGCAGCCACTCGTCGAACAGCGGC
TCCACCACCAGGCCCGGCCACTGCCCGCTGCCCAGCCGCAGCGCGGCGTCGAACTGGCGC
TGTCGCTCGAAGTCAATCAGGCGTTCACTCGACTGCAGGTTGATCTCGATCTGTGGATGC
TCGGCAACGAAGTGCCCCAAGCGCGGCACCAGCCACGCCGACGCCATCGACGGTACCGCG
CTGATCGTCAGCACGTGCTCGGCGCGTGCGGCATAGGGCTGGAAGGCCTCGTTGATCGCA
TCCAGATGCGGGCCGACCTGGTCGAGCAGGCGCTGCCCTTCCAGGGTGAGGGTGACGCCG
CGTGGCTGGCGGACCAGCAGTGGCTGCCCCAGCCGCTCTTCCAGCTGGCGCATCTGATGG
CTGAGCGCACTGACGGTCAGGCTCATCGACGCCGCTGCGCGTGACAGGTTGCCCAGCCGC
GCGGCGGCCACGAAGCCCTGCAGGGCGTGAAGGGGCGGACGGGACATCAGGCTTGAATTC
CTCTCAAGGCATGCTTGCGGAAATGTCGCTTTTTCCGCGTCCATGCTGCCCGTATCGTGC
AATCCACTCAAGTGGAGGGACGCTCATGAACATCTACGGCAGCCTGTTGTTCCTGCAGGG
CCACGTGGCCAACGCCGAACTGGCCCGGCAGCTGGCCTGCCCGTCCACCGGCTCCCCCAC
GGGTGCGCCGCAACCGGCCGCGCCGGTTCAGCAACCGCGTGGCCGTTGAACACGGCTCAA
CCTGCATACCAACGCTGGACGTGTTCAGGCAGCCATGGCATTGGGTCGATATCCAGCGCC
CGGCAACCGTCGAGGGTGTCACGCAGCACGCGCTCGCCGGGGCCACCGGGCATGCGCAGG
CCATCCTCTTCCGGTAGCTGCACCGCCGCCCAGTCGTGCAGCCGGTCCATGCGCAGGCGC
TGGGCGGCCTGCAGCCAAGCCTTGAGCTGGAAACAGCGATAGCCCTGTGCGCCCAACGCA
TCAACCGCGAGCGACAACGCCTGGTTGGCACCACGCACCCATTCGGTGCGACCTCCGGCC
TTGTCCTGGACCGTCATCGGCGCCGGCGCGCGGTGCGCCTTGAACGGCGAACGCAGCTGC
AGCTCCAGATCACGCGCATCGCGCTCGCTCTCCGCTTCCACCAGCGTACCGGCATCAAGG
TCGAAGAACTCGAACCAGCGCCGGTGCAATGCGCTGATGCGCCCGAGCGGATCGCGTGAA
AAGCCGATCTTCGCGTAGTCCTCCCACGCACAGGGGAAGACGTAGGCGAAGACACGACCG
TCGATGCGGATATGCGACTGCATGTGCGCAGGCTGCCTCCACTGCAGCCCGGGCGCAACC
GGGCGTTGCGGTGGGCGCCGCAGGGCTTTGGCAGTACGGCTTCATGCAGCCGCTGCGGAC
TATCCTTGCTGGCTGTCGCTGTCATCACCGCCACCATGCCTGCTCCTGCGCCTGCCCACC
TGCCAGTCTCGTCCATCACCCTGGACGCGGCAACCTTCGCGGTGGTCCACCAGCACAACG
CGGACATCGCGCGGCAACCGGCCTCGCTGACCAAGCTGATGACCGCCTACGCCGCTTACG
GATGCGTCGAAGAGAACGGTGGCACGTGGGACCAGGCGGTCACCATCGCCGCCGAGGATG
TGCTTGCCGTAGCCGATGATGAAACACGCATGGGCCTGGTGCCCGGCGAAACGGTCACGC
TGGCGCGCCTGCTGGAAGGGTTGATGATCGTCTCCGGCAATGATGCGGCGCTGGCCATCG
CACGCCATCTGGACGGATCACAGCCTGCGTTCCTGGGCCGCATGAACTGGCACGCGCGCC
AGCTTGGCCTGCGCAGCACGCGGTTCGCCAGCGTGTCCGGCATCACCACCCCGCACCATG
CCTCCAGCGCGCGCGACATGGCGGTACTCGCCGCCTGCCTGCTGAATGACCATCCGCAGA
TCCTGGCAATCACCGCGCAGCGCACGTTCGCGCATGGCCGCTTCAGCCGCAGCAACCAGA
ACGCACTGCTTGGCGAAGACGGCGTGGATGGATTGAAGACCGGCTACACCCAGGCCGCAG
GCTTCTGCCTGGCCGCCACTGCCTGCCGGGCTGTGCCCGGGCGGAACCTGCCGGTACGCC
TGATCACCGTGGTGCTGGGCGCTGAAATCCGCGACGCACGCGATGCCCTTGTGCGCGAGC
GGCTGGCCGCCGGGTTTGCGGCGCTGGACGACACCACCGCCGACGCCTGAGCGGATCAGC
GTCGCTTGACCGTCGCCACGATCAAGCGCTGCAGCTCGGCCTCGGCGCCGACCTTGTCCA
GCGCGCCTGCCGCCACGGCTTCGGACAGGGCTTCGGCCGCACCGAGAATCGCCCAGCGTC
CGGCCAGGGGGACCGTGCCATCGGCCGCAAACGGGCCCAGCCAGGTGTCGCAGTTGTCGA
TGAAGTCCTGCTGGTAGCGCCGACGCACTTCATGGAGTTCCGGCGCGCCCACCAGCGCAG
CGAGGATGCCCTGCACTTCACTGCCCTGGCTGAGGACGCAGTCGATGTAGCCGGAGGCGA
TGGCCGCTGCACGATCGGCCAGCTGCGCCCTGGCACGGCCGATACGCTCGTGGAAGACCA
CCGTCTGCCGCCCGTCATAGTCATCGTAGAGCGCGGCCAGCAGCCCGTTGCGGGTCACGA
AGTGATCATAGGCCACCGGTTTGGTCACACCGGCCGCCTCGGCCAGCCGCCCCAGCGTCA
ATGCGTCGGTGCCTTCGTCGCCGACCAGCGCCCAGGCCACGTCCAGCAACTGGCGGGCGC
GTTGCTCGCGGGTCAATCGGCGGCGCGTGGGAGCGGCGTTGGCAGGCATCGGTGGAGCAC
GGCGGTCAGCGCATCGGAGCACCGATTTTACGGCCGATCGCCAGCGCGGTCTGCAGATGC
GCTTCGGCTGCACCGGAATCGGCGTCCAGCAGCAGGTCGGACGACAGCACGCGCGCGCCG
CAGTAGTCGAAGATGCCCATGTCGATCTGGGTCTTCATCGCCGCACCGTAGCCGCGCCGT
TCGATCATGTCCGCGCCAGCCCCGCCGATGCCGACCAGATGCACGCCCAACCGCTGCAGC
TTTTTCTGCACCTTGCCATCGGCGCCGTCCTGGTAGGCCCAGCCCTGGGTGAACACACGA
TCGATCCAGCCCTTCAGCAGCGCGGGGAAGGACCACCAGTACAGGGGATAGACCAGTACC
AGCGTGTCGGCAGCCTGCAGCCGCGCCTGCTCGGCGGCGACGTCAGCCGGAGTCGCGCCG
GTGCCACGGAACAGCGCCTGGTCCTGCATGTTGAAGCGCGGATCGAAGCCTTCAGCCATC
AGATCGGCGTGGGTCACGCTGTTGGCGGCATCCGACGCGGTGATGGCTTCGCCGATGCGC
CTGGCGATGGCATGGGTCAACGCGCCGGGTTCAGGGTGGGCGGTAACGATGAGGGTGTGC
ATGGGGCATGTCCGGAGTTCACTAACTACCAATAGTAAGTAGTGTCGCCCGGGATACCAG
CGCCATGCGTGGGACGCTGTTTCCGCATCCACCGTATAGTGCGGCGGTTCCCACTGAGCT
GCCCGACGATGCACCGGTATCTGCTTGCCCTTCTGCTGGCCCTGCCGATGGCAATGGACG
TTACGCCCGCGCTGGCCGGTGAACTCAGTCCGGAAGACTCGGCCGCATTGCGCAATGAGG
TGCAGGCGATGATGGGCGCCTTCGCCCGTGGCGATACCGAGCTGATCATCGCGCGTACCC
ATCCCAGCCTGAAGCAGCTGGCCGGTGGCGACGAGGCCTATGCGCGGGCGACCCGCGACA
CCGTGAAGGCGCTGCGCAGGGCCGGCGTCAGCATCATCAGCGACGAGGCAGGCGTGCCGG
GCCGCACCTATGCGGCCGGTGACGAGGAAGTCTGCTTCGTACCGCGCCAGTCACTGCTGC
GCGTGCGCGAAGCGCCGATGCGCAGCACGTCATTCATGGTTGCCGTGCGACGCGTCGGTA
CAACGCAATGGCGCTATCTGGACGGCGCGGCGATGCTGGACAACCCGGCACTGCTGCGGC
AACTGCTGCCGGCGCTGGAGCCGGGCGTGACGCTGCCCAGGGGCGGGATGGAAGCGCTGT
AGTCGCAGGCGCGCGTCCATCCACGCCCGGGCTGGATCCATTGCAGGCCTGGGCGTGTGT
CAGCGGAACAGCGCGTTCAACGCCGCGCCCGAAGCCGCCTGCTGCAGGCCATCGAAGCGG
CCGTCCTGCAAGATCGGCTCGATGGCCTGCATCAGCCCACCCCACGCAGCTCGCGCCAGC
GCACCGCCCAGGCTGACCCGTCGCACGCCGAGTGCCGCGATGTCCTGCAGGCTCAGCGGT
GTCGGTCCACCGACCAGCAGGTTCACCGGCTTCGCCCCTGCAGCGGCAACCACCGCGCTG
ATCTGTTCGGGCGTGCTGATGCCCGGTGCATACAGCACATCGGCGCCGGCCTCGGCATAG
GCGCGCAGGCGCTGCAGGGTGTCCTGCAGATCCGGCACGCCAACGAAGAAATTCTCGGCC
CGCGCGACCAGCAGCACATCGCCCCCCGCGCGGTCGATGGCCGCACGTGCCGCACACAGT
CGCTCGACCGCCTGCCCGATCGGCCGCAGCGGCGCATCGGCCACGCCGCTGGCGTCCTCA
ATCGACAGCGCCGCGATACCGGTGTCGATGGCCGCCGCCACCGCCTCGCCCACTGCCTGT
GGCGTGGCGCCGAAGCCATCACCGAAATCGGCGTTCAACGGCAGCGGTGTCGCGGCCGCC
ATCAGCCGCAGATGTTCCAGTGTGGCCTGCAGCGAAACCGCCCCATCCGGCCGCCCTTCA
CTCCAGGCGCAGCCGGCACTGGTCGTGGCCAGTGCCTGGAAGCCCTGCCGCTGCAGGTAG
CGGGCGCTGCCCACGTCCCACGGATTGGGCAGCACGAAACAACCTCGCGCATGCAGCTGG
CGGAAACGCGCGCGCTTGCGCTGGGTGTCGGCATCAAGCGGGGTCATGGCGGGTTCCCGG
GCGGCGGACCTGCACCCTAGCCCACGCTGCGGCGGCACTCAATCACGGCGTGGACCAGCG
TGCATGAGGTGATGCCGGCTGCTTATTGGACACCACCGTGCACGCTGCCCGAGCGTGCTT
GCCTGCCACACAGTGCCCCACGGAGCCCCAGATGCACCCGGACCCGCAGACCCTGATCGA
CGCCGGCGACGATGACGCCCATTGGGCCGACCTGCTTTCACCCGCGCGCCGTCGCCTGAT
CGCGTCGGCCGGGCTGGCCGCTGGCGGCCTGGCCAGCGCGTCGGCTGCCACCGCAGCCGC
GCGCAGCGACAACGCCGTGAACACCACCGAACCCGGGCGACCCGGCTTCCGCGCCATCGT
TCCGCCGGCGCCCGAGGGCCGCAGCCCATGGGGCCAGGCCACGGCCAGCGAGCCTACCCC
GCGGCCGGCCAGCGTGCGCCCCGGCGAGGCCACGCTGCCCACCCGGCCACGTGCCTACAC
CGCCATCAAGAGCTACCACGCCCACATCTACTTCGACGAGGACAGCTTCGAGAAGGCCGC
GCTGCTGCGGCGCTGGGCCGCCGAGCGCTTCCCTGTGGAGCTGGGCAACTGGAACCTTGA
GCCACGCGGGCCGCACGTCACCCCGTCGTTCTATTTCGGCTTCACCAACGACCTGCTGCC
GGTGCTGGTGCCCTGGCTGCAGCTCAACAGCCTGGGCCTGACCATCCTGATCCACCCCAA
TACCGGCGATGGCCGCGCTGACCATCTGCATTACGCGTTGTGGGTGAACCGCGCGCAGCC
GGTCAATGCCTACAACTGGCCGGCGCCGAAGCCCGGGCAGCCGGAACCGCTGGAAGAGGT
GTTCCCGAACGTGGTGCCGACGGTGCCGCTGGAGATCTGAGCGGCCGGGTGCCGGACAGC
TCCATGTGGAGGCGCAGTGTGCTGCCCACCGGACCCCGTCTCCCCGCATGGCGTGGATGC
CGGCATCGTCGGCCTACGTGCGCGCATCCCCGTCCAGCACCACGTTCAGCGCGCCTTGAT
CCAGCGCCCGCCATACGGCCGCAAGCGCTCCGGCAGATTTCAAACATACGATTGAAACGC
TGCAAACTTCGCCGAACTGGACAGCATCCGCCGGTTCCGCCAGACTGCCGCCCTTTCCCG
TCTTCCGGATCCCATGGCGAAGCTGCTGGTCCTGCACGGCCCCAACCTCAACCTGCTCGG
CACCCGCGAGCCGGAGGTCTACGGCCACACCACGCTGGCCGACATCGACCAGGCCCTGGC
TGCCCAGGCATCGGCCGCCGGACACACCGTGGAACGCCTGCAGTCCAACGCCGAGCATGT
GCTGGTGGACCGCGTGCAGGCTGCGCGCAGCGACGGAACCGCTTTCATCCTGATCAACCC
CGCCGCCTTCACCCACACCTCGGTCGCCCTGCGCGATGCGCTGGCGGCGGTGGCGGTGCC
GTTCATCGAGATCCACCTGTCCAACCCGCATACCCGTGAGCCGTTCCGCCAGCACAGCTA
CTTCAGTGACAAGGCAGTGGGCGTGGTATGCGGTTTCGGTGCAGACAGCTACCGCTACGC
GATGGACGCGGCGCTGCTGCGCGTGCAGGCGGCCAGCGCGTGAAGATGCCGCCGCGTGTG
CTTGCCGGCATCCTGCTGTGGGCCGGTCTGTGCGGCGCCAGTGTCGCTGCCGAGCGCGCG
GCCGCGGGCATCGACTGCGCACAGGCAAGCGGCGGCTACGAGCGCGACATGTGCGATTCC
GATCGCCTGGATGATGCCGACAGCGCATTGAACGCCGTCTACGCGCAGGCGCGTGGCGAA
CTGAAGGCGCAGGCAACCGATGGCAGCTGCAGCCGCTGCGCGGCGGCCGAACAGCAGCTG
GTGAAGGCCCAGCGCATCTGGATCACCTTGCGCGATGCAGATTGCGAGGCGGTGTATGCC
TTCAATGCAGACGGCACCTCGCGCAACCCCGCGAAGATGCAATGCCTGATCACCCAGACG
CGCGACCGTACGCGGCAGCTGCGCGAGTTCTACGAACTGCTTTGAACCGAGTGCAACCGC
ACTCTCCACCACACTGACATCACGAGCAAAGAGGCCACCATGGATCTCCGCAAAATCAAG
AAGCTGATCGACCTGCTGGAAGAGTCGAACCTGGCTGAAATCGAAATCAAGGAAGGCGAA
GAGTCGGTGCGCCTGTCGCGCGCCCCGGTGGCCGGCTATGCCGCCCCGGTCGCCGCGCCG
GTGTATGCCGCTCCGGCCGCCCCGGCGCCGCAGGCGATGCCGATGCAGTCGCCGACCGAA
GCCTCCACCGGCGGCAGCGCCAAGCCGGGCCCGGCACTGCCGGAAGGCCACGTGCTGCGC
TCGCCGATGGTCGGCACCTTCTACGCCTCGTCCGCCCCGGACAAGCCGGCCTTCGTCACC
GTGGGCCAGCAGGTCAAGGAAGGCGAAACCCTGGCCATCATCGAAGCGATGAAGATGTTC
AACCCGATCGAAGCCGACACCTCCGGCACCATCGTTGCCATCCTCGGCGAGAACGGCCAG
CCGGTGGAATTCGACCAGCCGCTGTTCGTGATCGGCTGAGGGGCGCGCCATGCTCGACAA
AGTCGTCATCGCCAACCGAGGGGAGATCGCGCTGCGCATCCTGCGCGCGTGCCATACCCT
CGGCATCCGCACGGTGGCCGTGCACTCCACGGTCGACCGCAACCTCAAGCACGTGGCCAT
GGCCGACGAGTCGGTCTGCATCGGTCCGGCGCCGTCGCCGCAGAGCTACCTCAACATCCC
GGCCCTGATCGCGGCGGCGGAAGTCACCGATGCCCAGGCCATCCACCCGGGCTACGGCTT
CCTGTCGGAGAACGCCGACTTCGCCGAACGCGTGGAAGAATCCGGCTTCATCTTCATCGG
CCCCAAGGCCGACACCATCCGCATGATGGGTGACAAGGTCGAAGCCATCCGCGCGATGAA
GGCCGCGGGCGTACCGTGCGTGCCCGGCTCGGGCGGCCCGCTCGGCGAGGACATCGTCGC
CAACACCAAGATCGCCCGCGAGATCGGTTATCCGGTCATCATCAAGGCGGCCGGCGGTGG
CGGTGGTCGCGGCATGCGCGTGGTGCACGCCGAAGCGTCGCTGAAGACCTCGATCGAAAC
CACCAAGAGCGAGGCCAAGGCCGCGTTCGGCAATGGCGAGGTCTACATGGAGAAGTTCCT
GGAGAATCCGCGCCACGTGGAAATCCAGGTGCTGGCCGATGGACAGGGCAATGCCATCCA
CCTCGGTGAGCGCGACTGCTCGATGCAGCGCCGCCACCAGAAGGTGGTGGAAGAGGCACC
GGCGCCGGGCATCACCGCCGAGCAGCGCGAGCAGATCGGCAAGGTCTGCGTGGAAGCCTG
CATCCGCATCGGCTACCGCGGCGCGGGCACGTTCGAGTTCCTGTACGAGGACGGCCGCTT
CTACTTCATCGAGATGAACACCCGCATCCAGGTGGAGCATCCGGTCACCGAAATGGTCAC
CGGCATCGACCTGGTGGCCGAGCAGCTGAAGATCGCCGCCGGCCAGAAGCTGTCGATCAA
GCAGAGCGACGTGGTGCTGACCGGCCATGCCATCGAGTGCCGCATCAACGCCGAAGACGC
CGAAACCTTCGTGCCGAGCCCGGGCACCATCACCGGCTTCCATCCGCCGGGTGGCCCCGG
CGTGCGCGTGGACACCCACATCTACAGTGGCTACCGCGTGCCGTCGAACTACGACTCGAT
GATCGGCAAGCTGATCGTGCACGGCCCGGACCGCGAAACCGCCATTGCCCGCATGCGGGT
GGCACTGAGCGAAATGGTGGTCGATGGCATCAAGACCAACATCGCCCTGCAGCAGCGGAT
CATGCGTGACAAGGGCTTCCAGGCCGGTGGCCAGAACATCCACTACCTGGAAAAGCGCCT
GGCCGAGCGCAAGAACAAGCCGATTGCATTGACCTGATCGGCGCCAGGTGCTGGACATGA
AAAGGGCGGGGATCTCCCCGCCCTTTTCTGTTCCTGTAGAGCCGGGCCCATGCTCGGCTT
GCCGCCAAGCACAGCCGAGCATGGGCTCGGCTCCACAGCGAGCACGTCAGCGCTTGTCGG
CCACGTCGGCCGGAATCTGCGAATGGGCCAGCGGCCGCACGCCATTGGGCGAGGTCGGAT
CGACGATCACCATGGTTTCGGTGGAACCATCGGGCCACACCACCTGGAAGGTGCTGCCGG
CCGGCAGTGAAGCGAATGGCATGCCACTCTGCGCGCGGTAGACCGCAGCGACCTGGCTGG
CACCGGCGCGGCGCACGTCTTCCTGCGCCTTCACCGTGGTCAGCTCCACCTTCGACAGAT
GCCGGTAGCGGTCCTCGTAGGTATCGATCATCAGCAGGCCAACCGCCCCAGCCGAGTAGG
CCACGAACAGCGCCACCCAGAACCAGAACTTGGCCCCATGCAGGAATCGACGGTAATTCA
TCGCCCGTCCCTCTTTCCAACCAATCGCTTGATCCATTCCTTCATTTTCCCAGCACCTTG
CCGCGATACCGCAGCGTCATACACGAAATCCCGGAAATCCTGCGCTCCATCCTGCGAACA
GATCCCTCCGTTCGCACAAAAATTGTTGACCAGCACGCTGTCCGCTCCACAGGCCAGGCC
GAGTTCACAGGCCGCAAGCCGCCATGCAAGTTCACTGAGCTGCTCGCCCGCCACCAGCCC
GTCAAGCGCGCGGTCACCGGCCGCACGCACGCCCATGGCTGGCGCGATGGCCATGTAGGC
CTCGGGGTCGCGCGAGGTGCGCACGCGCTCGACCAGGTCGCGGCGGTACTCGGCACTGTC
ATGCAAGGGCTCGCCCTCGGCGAACAGCGACGCTTCCGCGGCCAGGTTGCCCTGCGCGGC
CGCCTTGCGGCGTTCGGCCAGCACCAGCGCCGCGCCCAGCTTGTCGCCCGGCACGAAACC
GCCACACCGCTGTGCCACCCGCTCGCGTGCCTCGATCATCGCCGGCGCCGCAGTCAGGCC
CAACCCGCTCAGTACGTTGTTGTCCAGGCGGTAGCCACCCGGATCCAGTGCGTACTGCGC
GCAATAGTCATAGACGCGGCTGAGCATCCAGCGCGCCTCGTGATTGCCGTTGTCGGCCTG
TGCGCGCAGGCGCTGGGCGTAGGCATACAGGTCGCTGGCGTCTTCGATGTCGGCGCGCAG
GTCCAGCGGCAGGCCCGACGGCAGCGTGTTGCCGCGCTCGAAAGCCGCCAGCCGCCGCGC
CAATGCTTCCGGCACCACCGGCAGCGGCGCTCCGCCGTCACGGCTGGCCATGACCAGCGG
CAGGTCCGGCGACGCCGACGTCGACGCCACGCCCGCGGCATGGCCGCTGGCCCGATACCC
GGCCACGCCCAGCACGGCCACCGCCGGCAGCACGAGCAACCAGGTTTTCAGGGTCGGAGC
GAAGGCCATCGGCGGTGGTGAGCGTTCACGGCACACAGGAAAGCGCCGAGTTTAGCAAGG
CCCGGCAGGCCTGTCTGAACTGCCCCCATTCATCTCAAAGCGGCATCTCAGGCAATACGG
AGACGCCCCGATGGTCTAGCATTGCCCCCTTTCCCGCGACTGTCCCCACCGCCATGCCGT
TCCTGGAACTGACCCTGCGCTGCACCGAAGCCACCCAGCCCCGCTATGAAAATGCGCTGG
AGGACGTCGGCGCACTGGCCGTGACCCTGCTTGATGCCGAAGCCGACACCAGCAACGAAC
AGGCCATCCTCGAACCCGGCGTGGGGGAAACGCCGCTGTGGGACACCCTGGTGCTGAGCG
CGCTGTTCCCCGCCGACAGCAATGCGCTGCTGCTGCTGGCCGCCCTGGAATCCTTCGACC
CGGAACTGGACTGGAGCAATGGCAGCTTCCGCGCCGTCGAAGACGAAGACTGGGAGCGCG
CATGGCTGGACCAGTTCCAGCCGATGGATTTCGGCAGCCGCACCTGGATCGTGCCGTGGA
ACCATGAACTGCCGGACGCTGCACAGGCCGCCGATGCCGCCGTGGTGCGGCTGGACCCGG
GCCTGGCCTTCGGCTCGGGCACCCATCCGACCACCGCCCTGTGCCTGCGCTGGCTGGACC
AGCTGGCCGTGGACGGCCAGCTGCAGGGCCAGCGCGTGCTCGACTTCGGCTGCGGCTCGG
GCATCCTCGCGCTGGCCGCGCTGAAGCTGGGCGCCGCCGAAGCGATCGGCGTGGACAACG
ACCCGCAGGCGCTGGTCGCCACCGCCGACAATGCCGAGCGCAATGGCGAGCAGGCCCGCA
TGCAGGTGTACCTGCCGCAGGACGAACCGGTCGCCACCTACCCGATCGTGGTCGCCAACA
TCCTTGCCTCGGCGCTGGATGCGCTGGCCGAGCTGCTGGCCGCACGCGTCGCCGCCGGCG
GTCGCATCGCCCTGTCGGGCATCCTGCAGGGCCAGGAAGGCGAACTGCTGCAGCGTTATG
CCGCGTGGTTCGACGATCTGCAGGCCACCCAGGATGGCGACTGGATGCGCATCACCGGCA
CGCGCCGCGCCTGATCGTGATTGAATGACCGCTGGATCCGAGCCCGCGCCCTGAGCATGT
CCGAGCCGAACCCGCCGCGCCGCCCTTTGGCCACCTTCCTGCGCCCCGCGTCGGAAGGCG
AGGCCGCACCTGCGACCGACGCGCGCACGCCCGACCCGTCGGCGCATGACATCCCTGCCG
CGAAGTCCGGGGACCCGGTCGACGCGGCGCTGCCGCCGATGGCGGAGACGCGACAGCTCG
ATGACACCGTCATCCTCGACGAAGCGCCCGTGATCGAACCCGTCCTTGCCGTCCCGGCCG
CGCAGGCGGTGGCCGGCGATGCGCCGAGCTTCCTGGGCACTTCGCGGCCGCGCGCGCTGC
CGACGCCGCGCTGGCACTGGGTGCTGGTCGCCGGGCTGGCACTGCTGCTGGTACTGCAGA
GCGTGCTGGCCGATCGTGCGCGACTGGCCGCCGACGCCGGCAACCGCACCTGGCTGGGCG
CACTGTGCGGCGTGCTGCGCTGCAGCCTGCCGGCCTGGCACGAGCCGACCGCGTTCACCA
TGACCAGCCGCGAGATCCGCCCCCTGCCCGGCCAGGCCGGTGTGCTGCAGGTGCAGGCCA
GCATCCGCAACGATGCGCGCTGGGCACAGGCCTGGCCGGACCTGCGCCTGTCACTGTCCG
ATGCCGATGGCCGGGTGATCGGCAGCGGCGTGTTCACGCCCGCGCAATACCTTGGCGAAA
GCCCGGCCACGACCGTGCTGGAACCGGGCCAGAGTGCGCGCATCGCGTTCCGCGTGCAGG
AGCCCGCCGCGTCCACCGTCGCATTCACCTTCGACTTCCTCTGACCAGGGTAGAGGCGAC
CAGCCGTGGCAGGTCGGGCACGCTCGCGCTAGACTGGCCGCCACCACCTCGTCCGGCCGC
GCGCTCCGCGCGCACGGGCCAACCGAATCGGGAACCCCCTTGAACGCTGTCCTCTCTCGT
CCTGACAACAGTCGTGGCGCTCCCCGGCCACCGCTGCGTGAACACGTCGCCCAGTCCGTG
CGCCGCTACCTGCGTGATCTTGATGGCTGCGACGCGGACGATGTCTACGAGATCGTGCTG
CGCGAGATGGAAATCCCGCTGTTCGTGGAAGTGCTCAACCACTGCGAAGGCAACCAGAGC
CGCGCCGCCGCGATGCTGGGCATCCACCGCGCCACCCTGCGCAAGAAACTGAAGGAATAC
GGCATCAGCGCCTGAGCGCGCGCGGGTAGTGCCGGCCGCTCGCCGGCAACCCCATGAACG
ATGGCAGGATGTCGCAGTTGCCGGCCAGCGGCCGGCACTACCGGTAGATCCACGCCATGC
GTGGATGCAGCCCCGGCGGGATCACCCGCCGCCGCCCGCCTTCCAGTAGTACCGCACCAC
ATGGAAGAACACCGGCGCGGCGAAGCACACCGAATCGAGCCGGTCGAGCATGCCGCCATG
GCCCTCGATCATGTGGCCCCAGTCCTTGATCCCACGGTCGCGCTTGATCGCCGACATCAC
CAGGCCGCCCCAGAATCCCATCAGGTTGATCAGCAGCGACAGGCCGAACGCCTGCAGCGG
CGTGAACGGGGTGATCCACCACAGCGCCGCCCCAAGCGCGCTGGCGCTCAGCACGCCACC
CACGAAGCCCTCCACCGTCTTCGACGGCGACAGCTTCGGCGCGATCAGGTGCCGGCCCAG
CAGCTTGCCCCAGATGTACTGCAACACGTCCGAGGACTGCACCACGATCACCAGGAAGGC
GAACAGCAGCACGTTGCGCGAGGGGTCGTGACCGGGCACGTGCAGGTTCAGCAGCAGCGG
CACGTGCGAGATGCAGAACACGCAGATCATCAACCCCCACTGCACCTTCGCGGTGCGCTC
CAGGTAGTGCGTGGTATCGCCACCGATGGTCGACAGGATCGGCAGGAACAGGAACGCATA
GACCGGGATCAGCAGCGTGTACATGCCGTACCAGTCGATCCACACCAGGTAGTACTGCCA
CGGCAGCACGATGTAGAACGCAGCCAGCAGCGCGTAGTAGTCGCCTGAACGGGTCGGCGC
CAGGGTGATGAACTCGCGCAGCGCGAACAACGAAATGATCGCGAACAGCACGATCACCCC
GGCGCGGCCGAAGAACAGCGCCAGCCCGACCACGATCGCCATCACCCACCATGCACGGAT
ACGCGACACCAGGTTGGCGATCACCGCGCTGGGCTGACCGCGCTGGCGCCAGCGCAGGGT
CTCGGCCACCAGCGTGGCCAGCACCAGCACCGCGCCGACGCCGGCAAACAGCAGGCCGGT
CTGCTGGCCGACACTCTGCGTTGCCAGATCGCCAGATACATCCAGCACGAAACTCATGCA
CGACCTCCATTCGGCGCCAGGTCCAGCAGCGCCTGCCGGCTGCGGGCCAGGAATGCGGCC
TTGTCCTCGTCGGCCTGCAGCCGCAGCGGCGTGCCGAAGGTGGCCGTGCACAGCAGCGGC
AACGGCAGGAACCGCCCCTTCGGCATCACCCGCTTCAGGTTGTCGATCCATACCGGCACG
AACTCCAGCTCCGGCCGTTGCCGCGCCAGGTGGTAGATGCCGCTCTTGAACGGCAACAGC
GGTTCATCGCCGATATTGCGCGTGCCTTCCGGGAACAGGATCAGCGAGCAGTCTTCGTCC
ACCGCATCGCGCAGTACCTGCAACGGGTCCTGCTGGCGATGGCCGGCCTCGCGCTCGACC
AGAACACCGTTGAACACCGCATCGATCAGGTAGCGACGCAGGCCATCACGCTGCCAGTAC
TCGGCCGCGGCCACCGGGCGCACCTGGCGCCGCAGTGCCGGTGGCATCGATGACCAGATC
AGCACGAAGTCACCATGGCTGGCGTGGTTGCCGTAGTACACGCGGCGCTCGCTGGACGGC
GCGCAACCGATCCACAGCGCGCGTGCGCCGGTCACCACATGGATCGCGCCACTGCAGGCG
CGGGCAATCAGTTCGGCAAACATCGGTCACTCCCATTCACGTCTGCGGCCACACCACGGC
CAGCACCAGCAGTGCGAACTGCACTGCGGTCAGCAGGTACTGGCGCAGCAGCAGGCGGCG
CATGCCGGACCAGCGCGCATCCCAGCCACGCAGTGGCGCATCGGGCGACGCGCGGCGCAG
GCCACTGTCGTCCAGCAGCTGATCGATGCGGCGTGCGGCGGCTTCGCCCTCCAGTCCTTC
ATCGCGCAGCAGCTGCAGCAGGCTGGCATCCAGCCCCACCCGCCACGCGTGGTAGGCCTG
TGCGATGCCCGCGGCAACACTGAGCAGCAACAGGCCGGCAGCGATCATCGCCAGCCCCGG
CTCGGTGCCGAGCAGCAGCAGTGCCACCAGCAACATCCCCAGCGACAGCAGCGCCGGCCA
ACGCCCCTGGCGCAGCAGCAGCTGCATGGTCACCAGATCAGGAACCGTGCTCATGCGCGC
GCTCCTGCCGCAGCAGTGATGGCATGCAGATGCGCCGCGTGCAGCACGATGCCGGGGCGT
GCAGCCCGAACGATCGCCACTGCCGCGTTCGCATCGGCGGCACGACCACTGCGCAGCAGC
CAGGTGGCGACGCTGGCGGCGCTGCGCGAATAGCCCAGCGCGCAGCACACCAGCAGCGGC
CCCTGCACGCGCAGACGCTCGATGGCATCGGCCGCCTCGCGCAGCTGTTCCGGCGTGGGC
ACCACCAGGTCCAGCATCGGCACGCTGGCATACGCCGCGCCCGGCGCGCGGCAGGACAGT
TCAGCACAGGCATCGACCACGCCGACCAGCGGTGTTGGCAACGCAGCACAGGGAATGCGT
CCCAGCCACACGTCATCCATCACCGGCACCGGATGCGGCGCACGCCGCGTCCACAGCCGC
GAATTGACCCAGGCTGCGCCCAGGTACGGCGCCAGCAGCCAGCGTGCCGCCATTGTCAGG
CGACCATCGGCGCGCTTCTGGAACACCGCGGTACCCAGCCCGGCATAGGCCAGCGCCACC
AGCAGCAGCGACACCACCGGCCACAGCAGCCACAACGCGGCGCCACGCAGAAGCACCACC
GGCACCAGCAGTACAGCGGCCCCCAGCAGGTACACCCCTGCCAGGCGCCAGCGCTTGGCA
TCACGTGCCGTGCGCCATGCACGCAGCGGGGGCGTGCCCTGCTCCGGCCACAGCCACACG
CACAACCAGCCGGCCAGCAGGCCGGTCGGGATATCGATGAAGTGATGCTGGAACGTGGTC
AGCACCGAGACGCCGATCAGCAGCGCCCACACATGCAGCACCCAGCGCCACACCCCGTGC
AGGTACTGTGCGAACTTCACCCACAGCACGATCAGCAACACGATGTGCAGCGACGGTGCC
TGGTTGAACGGCTTGTCGAAGCCCAGCAGCACATCGAACAGCCAGCCGAACACACCGCCG
ATCTGCGGACGCTCGAAGCTGAAGCGCAGCGGCCACAGCAGGAAGCAGCTCACGGCGATC
AGCTGTGCGCTCAACAGCCGCAATGCGTGCCGGTCCAGCTCCAGCCGTTGCCGGCACAGG
AAGAACGAGACCGCGTAGAACAGGTCGATCGACCAGTACGGCACGATCGTCCATGGCACG
AACGGGATGCGGGTCTCCCAGCCGAACGCCATCACCGGCAGGGTGGCGTGGCGGCCGGCC
ATCCAGTTGGCGAAGCCATAACTGGCGAAGAAGAACGGACCCAGCAGGGCCAGCCACAAC
AGGGCGCGCCGCCAGGGGCGCCCCTCTGCGGCCAGTGGGGATGCGGCGAGCGTCGCCATC
ACGCGGTCCGGCGCGCCAGCGATACGGTGAAGATGCCGAAGTCGTCGATACGCTGCGCCA
CCTTCTCGAACCCGGCCAGGCGCACCAGTTCGTCCATCTCCTGCTGGGTACGGCGGCGCA
TCACCCACGCCGCGCCACCGCGGTGGCTGGTCAAGGCACGGGCAATGAATTCCAGCTGCG
GGTGCCAGGGCTGGCCGGTATAGGCCAGGTAGCCACCCACTGGCACCGCTGCGGCAATGC
CCTGCAGCGAGCGCAGCACGGCGTCGTTGTCGGGGAACAGTTCGTACAGGCCCGAGACTA
CCGCCAGCGTCGGCGCTGGATCGACCTTGGCCAGCTGTGCCGGGTCGAACGCATCACCCT
GCTCGAAGCGCGCGATGTCGGCCGCGCCCAGGCGCTGGATCAACGCCTGGCCCTGGGTCA
CGTTCAGATCGCTGAAGTCGCGCAGCACGATGCGGTCGGCGCGCTGCTCGCCCTGGCCCA
GTGCTTCCAGCACATAGCGGCCATGGCCGGCGGCCACGTCCAGCACCCGCACCGGCGTGC
CCTGCCCGCGCAGGCGCTGTGCGGCGTCGCGCAGCAGTTCCTGCAGGTGCTGGCCACGCA
CGCGGATGCCACGCCAGCCGATCGCATCCAGGTAGTTGCGGTCGACCATCCGCCCCAATG
GGCCCTTGCCGCGCGCCTCATTCCGGTAGATGTAGTCCAGCGTGCTACCGGAATCGAAAC
CGGTCTGCAGGCCCAGCGCGATGCCTTCGGACAGCGTGCCGCCGAAGCGCAGGCCGCCAC
GTACAACGCGCCAGCGCAGGTCGGCCAGGCTGTTGCGTTCCGGTGGCCAGGCCAGGATCT
CCGACTCTTCGAAGGTCGGCCCATGGCGGTGCGCGTCGCGCCGTGACAGCTCGCGCAACG
GTTCGGCGAAACGCGCCTGGATGAAGCTGCGGATGCGCGCCAGTGCCGGTGCCCGATCGC
GCTCGCCCAGCGTGTCGTGGAAGAAGCCCGGCAGGTGCACCCGCTCCTTGATCGGGCTGG
ACAGGCGCTCATAGAAGCGATCCTGCGGGCCACGGTGCACCACGAAATCCGAGCCGGACA
CCAGCAGCTGCACCGGCACGCTGATCGCCTGCGCATCGGCCACGATGCGGTCGGCCGCTT
CGTACAGGCCCAGCAGCACGCGCACCGAGATCGGCCGGGTGATCAGCGGATCGGTACGGT
AGCTTTCCACCCGCGCCGGGTCATGGGTCAGCCACTGCGGCTTGACGTAGCTGTTGACGA
AGAAGTTGCCGCGCAGCTTCTGCATCAAGGCCAGGCCCGGCCGCGCGAACGGCACGTACA
GCTTCACCTTGAACGCCGGTGAAGCCATCACCAGCGCACGCAGGCGTGGCGCGTAATCGT
GCACCCAGGTCGCGGCGACCACCGCCCCTACGCTCTGCGCGATCACCACGATGTCTTCCA
CCGCAATGCCGTGCTCGGCGCCGATGTGGGCGATGAAGCTGTCCAGGTCGCGCACCAGCG
CCGGGAAGCCCGGTGCATCGCCACGCGCACCCGGCGAACGGCCATTGCCGCGCGCATCCC
AGGCGAAGAAGGCGGTGTCGGGCAGGTCCAGCTCATCGACCAGGTGGGTGACGCGCCCGG
AGTGCTCGTGGCCGCGGTGCAGCAGCACGATGGCCCGGGTGGCCGGGGTTGCGGTGGTGC
CCGCCCAGTACCGGTAGAACAGCGGTACCTGGTCGAAGCTGTGGAATTCCCGTTCCTGCG
CCTGACGCATGCAATCTCCTGATTGTCTTTTTGTATCTGCTTGATTAATTCGACGAAACC
GCCGTTTCCCGCAGTCCGCGACGGACGCGGTTGATCATGGTCAGCATGCACAGCACCGCC
ATGGCCGCAGCCACGCCAGTGACCGTCATCGCGCCAACCCACTCAGACGCCAGCAGCAGA
CCCAGCACGCCGACGACGAAGGCGCGGTCACTCTTGCCCATCGGGCCGTCATAGCGGCGG
CTGGCACCGACCATCAGCCCCAGCACCCCGGCGTACTCGCTCAGCGCCGCCGTCCAGGCC
AGCAGCCACAGCACTTCCGGGCGCACGCCCGGCACGCTGAGCAGGCTCAGGTACAGCGCC
GCGTCGGCGATCACATCGCACAGCTCGTTCAGATAGGCGCCCAGCCGCGACTGCTGGCCG
AACTCGCGGGCCAACATGCCGTCCACGGCGTTGAGCGCCATGCGCAGCAGCATCCACAGC
GGCAGCAGCAGGTACAGCAGGGGCTGGGCCGGCGCGCAGCACCAGACGGCGGCAGCGACC
AGCAGCGAGACCGCGGCCGCGGTCACGGTCACCGCATTGGCGGTGATCCCCATGCGGTAC
AGACCGCGTACGGCCGGACGCAACAGGTCCTGAAAACGTCCTTTCAATGCATAGATCGAC
ACGATCCGAACCCGCTGATCCTTGGCAGTTCCGGCACAGCCTACCCGATTGGAGCAGCGC
GCCCCATCGAATTGCTTGCGGACCGCCCCCGGCCAGGCTGTGCTGAAGGCGGCCACAGGC
CGTGGGTGCGGGTCGATTTTCCCCGCCGGCGCCCGCCACCGGCCCCCACCGCCTACAATA
TCGGCCCCGCTCCGCTGCCGATTCTGTCCCATGACTGCTGATCTGTTGCCCGTCCGCCGG
GCCCTCCTCTCCGTTTCCGACAAGACCGGCCTGGTCGAGCTGGCCACTGCGCTGGCGGCA
CGCGGCGTGGAGCTGTTGTCCACCGGCGGCACCGCCAAGGCGATCCGCGATGCGGGCCTG
GCCGTGAAGGACGTGGCCGAGGTCACCGGCTTCCCGGAAATGATGGACGGCCGGGTCAAG
ACCCTGCACCCGATGGTGCACGGCGGCCTGCTGGGCCGCTCCGGCCTAGATGACGCAGTG
ATGGCCGAGCACGGTATCGGTGCCATCGACCTGCTGGTGCTGAACCTGTACCCGTTCGAA
TCGGTCACCGCCCAGGCCGACTGCACCCTGGCCGACGCGGTCGAGAACATCGACATCGGC
GGCCCGGCCATGCTGCGCTCGGCGGCCAAGAACTTCGCCCGCGTGGCGGTGGCCACCGAT
CCGTCGCAGTACGCCGAGCTGCTGGCCTCGCTGGAGGCCAACAACGGCCAGCTGACGGCG
GCCACCCGCTTCGCATTCTCGGTGGCCGCGTTCAACCGCGTCGCCCAGTACGATGCGGCG
ATCAGCAACTACCTGTCGGCGGTCACCGCCACTGACGCCGCCGTGCCGGCCCGTGCCGAG
TACCCGGCGCAGATGAACTCCACCTTCGTGAAGGTGATGGACCTGCGCTATGGCGAGAAC
CCGCACCAGAGCGGCGCGTTCTACCGCGACCTGTACCCGGTGCCGGGCACGCTGGCCACC
TTCCAGCAGCTGCAGGGCAAGGAGCTGAGCTACAACAACCTGGCCGACGCCGATGCGGCG
TGGGAATGCGTGCGCCAGTTCGATGCGCCGGCCTGCGTCATCGTCAAGCACGCCAACCCG
TGCGGCGTGGCCGTCGGTGCCGGCAACGGCGATGCCTACGAGCTGGCCTACGCCACCGAC
CCGACCAGCGCCTTCGGCGGCATCATCGCCTTCAACAAGCCGCTGGATGCCGCCACCGCC
AAGGTGATCCTCGACCGCCAGTTCGTCGAAGTGCTGATCGCCCCGGACTACGAGCCGGCC
GCGCTGGAGTACGCGCAGAAGAAGGCCAACGTGCGCGTACTGCGCATCCCGCACGGCGAC
GGCCTGAACAACTTCGACAGCAAGCGCGTCGGCTCGGGCCTGCTGCTGCAGTCCTCGGAC
AACCGCGGCATGACCCGCGACGAACTGAAGGTGGTCAGCAGGCTGGCGCCGACCGACAAG
CAGTTCACCGACCTGCTGTTTGCCTGGAAGGTCGCCAAGTTCGTGAAGTCCAACGCGATC
GTCTATGCCAAGGACAACCGCACCATCGGTGTCGGTGCCGGCCAGATGAGCCGCGTGTAC
TCGGCCCGCATCGCCGGCATCAAGGCCGCCGATGCGAACCTGGTGGTCGAGGGCTCGGTG
ATGGCCTCCGACGCTTTCTTCCCGTTCCGCGATGGCATCGATGCCGCTGCAGCCGCCGGC
ATCAAGGCGGTCATCCAGCCGGGCGGTTCGATGCGCGATGCCGAAGTGATCGCCGCCGCC
GACGAACATGGCCTGGCCATGGTGTTCACCGGCGTGCGCCACTTCCGCCACTGATCCGCA
TCACCAAGCCGGGCCCTGCCCGGCTTTTCTCTTCCGTACCCGAGAACCCTGTCCCATGAA
GATCCTCGTCATCGGCTCTGGCGGCCGCGAACACGCCCTGGCATGGAAGCTGGCCCAGTC
CTCCCGTGTCACCGAAGTGATCGTGGCGCCCGGCAACGCCGGTACCGCCAGCGAAGACAC
GTGCCGCAACGTGGCAGTCAAGGTGACCGATATCGACGGCCTGCTGGCGTTGGCCCAGGC
CGAAGGCGTAGCGCTGACCGTGGTCGGCCCGGAAGTACCGCTGGTGGCCGGCGTGGTCGA
CCGCTTCCGCGCCGCCGGCCTGCGCATCTTCGGGCCAACCGCCGCCGCCGCGCAGCTGGA
AGGCAGCAAGGCCTACGCCAAGGACTTCCTGGCGCGCCACAACATCCCCACCGCGTACTA
CGCCGTGCACAGCGACGTGGACGCCGCGCTGGCGTATGTGCGCGAGAAGGGCGCACCGAT
CGTGGTCAAGGCCGATGGCCTGGCCGCCGGCAAGGGCGTGATCGTGGCGATGAGCCTGAC
CGAGGCCGAGGACGCGGTGCGTGACATGCTGTCCGGCAACGCGTTTGGCGATGCCGGTGC
GCGCGTGGTCATCGAGGAATTCCTCGACGGTGAGGAAGCCAGCTTCATTTCGATGGTGGA
CGGCGTGCATGCGCTGCCGATGGCCACCTCGCAGGACCACAAGCGCGTCGGCGACGGCGA
CACCGGCCCGAATACCGGCGGCATGGGCGCCTATTCGCCGGCCCCGGTGGTGACGCCGGA
GGTGCATGCACGGGTGATGCGCGAGGTGGTGAACCCCACCGTGCAGGGCATGATCGCCGA
CGGCATCCCGTTCACCGGTTTCCTCTACGCCGGCCTGATGATCGATGCCAGCGGCGCACC
GAAGGTGATCGAATTCAACGTGCGCTTTGGCGACCCGGAAACCCAGCCAGTGATGCTGCG
CCTGCAGTCGGACCTGGTCGAGCTGGTGGAAGCGGCCATCGATGGCCGCCTGGATGAGGT
CGAAGCGCAGTGGGACGCGCGCCCGTCGCTGGGCGTGGTGCTGGCGGCCAGGCCGTACCC
GGAAGCGCCGATCACCGGCGACGTGATTTCCGGCCTGGACGACGTGCCGGCCAGTGCCAA
GGTGTTCCATGCCGGTACGGCATTGGATGCTCAGGGCCACGTGGTCAGTGCGGGCGGTCG
CGTGCTGTGCGTGGCCGCACTGGGCGACAGCGTGCGCGACGCGCAGGCCAATGCCTACGC
CGGCGTGGCCAAGGTGAGCTGGGCCAACGCGTTCCACCGCAACGACATTGGCTGGCGCGC
GATCGCACGCGAGGGGTGAGGCGGGTGCGGCATCAGGGCATCCACGCGTGGCGTGGATGA
GAACGCCGCAAAAAACAAAAAGGCCCGGCAATGCCGGGCCTTTCTTCATTCCAACGCCGC
CCCGCTTACGCGGTGAACAGCGCCTTCATCTTCTTCAGCGCGTTCGCTTCAACCTGGCGG
ATGCGCTCGGCCGACACGCCGTACTCGTCGGCCAGTTCCTGCAGCGTCACCTTGCTGTCC
GCGTCCAGCCAGCGGCGGCGGATGATGTCGCGCGAACGCGCATCCAGTTCCGCCAGGCCT
TCGCGCAGCAACTGCATCTGGTTGTCTTCGCTGTCGGCACGTTCGTAGGCCATCGACGGG
TCTTCGTCGTCGGCGACCAGGAACGCGGCCGGCGACGGCGGCGCGTGCTCGTTGTCCTCG
TCGGTCGGCGCATCGAACCCGATATCGCGACCCGACAGGCGCGACTCCATTTCCATGACC
TCGCGCTCGGACACGTTCAGGTCCTTGGCCACCGCGCTCACTTCCGCCGCGTTCATCCAG
CCCAGGCGCGTCTTCGACTTGCGCAGGTTGAAGAACAGCTTGCGCTGCGCCTTGGTGGTG
GCGACCTTCACGATGCGCCAGTTCTTCAGGATGAACTCGTGCATCTCGGCACGGATCCAG
TGCACCGCGAAGGAGACCAGGCGCACGCCCATGTCTGGGTCGAAGCGCTTGACCGCCTTC
ATCAGGCCGATGTTGCCTTCCTGGATCAGGTCGCCCAGGGCGAGGCCGTAGCCGTTGTAG
CCGCGGGCCACGTGCACCACGAAGCGCAGGTGCGAATGCACCAGCTCGCGGGCAGCGTCC
AGATCGTTGCCGTCGCGGAAGCGACGGGCCAGGTCCTGTTCGTCATCGACCGACAGCACC
GGGATCTGGTGCACGGCACCGATGTAGGCGTCCAGCGAACCGAGCGCACTGGGAATCGGG
AGATTGTTTGCCACAAGGGCAGTAGAGGTGTTCTGGCTCATAGGCACCCATCTTAGCAGT
CCGGGATTTGGACTGCTAAAGGAGGAAAAAGTTCCAGCATCCCATTGATGCAACACTGGT
CCCAAACAGAGCCCTACCGTAGCGCGATTTGATGACAGTGGCGAGCATGCTTTTCGGGAT
TCACAATCCCTTGGAATTCAAGCAATTACCTGCCGTAAAGCGGCCGATTCCGGTCAAGCG
GAGCTGAACGGGCCGTTCTGAAGGCCCATTCAGGCCCGGGAACGTTGCCCGGTGTTCAGG
CCCAGCGGCCCGCCGGCCCTCAGAGTGCCGAGCGCGGCGGCAGCGACCAGTCGATCGGGG
CCTGGCCGCGGCGCTGCAGGTACTCGTTGGCCATCGAGAAATGACGACAGCCGAGGAAGC
CCCGATGGGCCGAAAGCGGCGATGGATGCGGCGACTTCAGCACGCGATGGCGGCGGGTGT
CGATCACCTTGCCCTTCTGCTGCGCATAGGCGCCCCAGAGCATGAACACCAGCCCTTCGC
GCTCGCGGTTGAGCACATCCACCACGTGGTCGGTGAAGCCTTCCCAGCCACGACCCTGGT
GCGCACCGGCCTTGCCCTCTTCCACCGTCAGTACCGCATTGAGCAGCAGCACGCCACGCT
GCGCCCACGGAATCAGGCAGCCGTGGTCCGGACGCGGGATACCGAGATCGCCCTCGATCT
CCTTGTAGATGTTCAGCAGCGACGGCGGCACCGGCACGCCCGGCGGCACCGAGAAACTCA
GGCCATGTGCCTGGCCGCGACCGTGGTACGGGTCCTGCCCGAGGATCACCACCTTCACCT
GCTCGAACGGCGTGGCGTCGAACGCGGCGAAGATCTGCGGGCCGGGCGGGAACACCGCCG
CGCCACTGGCCTTGCGCTGGCGCAGGAAGCTGGACAGCTCGCGCATCTGCGGCTGCAACA
GGTAATCGCCGACATGCTGCTTCCAGCTCGGTTCCAGCTGGATCGTCGGGGTGTCGGCTA
CTTCATCCATCATCGCAACAGAGGTCCATCGTTCAATCGGGCCAGCCTCAGCTGGAACAG
CACCTTGGTGACCAGCAGCCGTTCTTCGATCGGCTTGAGCACCAGGTCGTTGGCACCGGA
CTGCAGCAGCCCGGTCTGGTTGTGCGGGTTGCCATCGCCGGTCATCACCAGCACCGGCAG
GCGGCGCTTGCCGTAGCCGAAATCCACGCGCACGCGCTGCACCACGTCGCGACCGCTCAG
TTCGCCCTTCAGGGTGACGTCGGTCAGCACCAGGTCGATGCGGTGGCGACTGCGGCCCAG
CGACTCGGCGGTGAGCAGGGTGAACGCTTCTTCGGCGCTGACCACGTGCAGCACGTTCAA
CTGCTGGCGTTCCAGCATGCGCTTGGTGGCCTCGGCCACCACGCGGCTGTCCTCGATATA
GAGGATGGTGGCACCGGGGATGGTCTGGGGCTGCACGTAGCCGCGGATGAAGGTCGCCAG
TGCTTCATGGCCGAGCGATTTGTCGAAATAGTCGGTGACGTACTCGGTGAAGCGGCGCTG
CTCCAGGTGCTGCTGGGCATCGCCGGAGACCACGATCACCGGCACATAGGCCTGGCCGGC
CGCTTCGCGCACCATCCGCGCCAGCGCCAAGCCGTCGCCATCGCGCAGGGTCAGCGAGGT
CGTCACCAGGTCCACCGGCCCCTGTGCCAGCGCCTGCTGTGCGTCCTCGATGCTGTCGCA
GCCGATCACCTCCACGCCCGGCAGGTCACGCTGCAGGACGTCGGCGATCAGCTTGCGCAC
CAGCTTCGAGCCATCGACCACCATCACCCGCGTCGCGGGCCCTTCAAGGTGTTTCAGCGC
TTGCGGTTGCATGCCGGTCTCAGGTGTCGGTCGGGCGGGTCTGGCGGAGGAAGTGGCCGG
TGACCAGCCAGGCGCCCAGCCAACCCAGCAGCAGCGTGCCGAGCAGGACCAGGCCGCCGT
GCAGCAGGTCCAGGCCGTGCAGTACGAACGGGCTGCCGTAGCTGCGCGAGAGTTCGGCCA
GCGGCATGCGCAGGGCGGCACCCGCAGCGCCGATCAGGGCCAGCGCCACCGCGCCGGCGC
CCAGGCCGTACCACGCGCCCAGGTACAGGAACGGGCGGCGGATGAAGCCATCGCTGGCGC
CGAGCAGCTGCAGCACGCCGATCTCTTCGCGGCGGGCCTGGATGTCCAGGCGCACCGTGT
TGCCGACCACCAGCGCGGCACCTGCGCCGAGCAGGACCGACAGCACCTGCACCAGCCGCG
CACCGAAGGCAAGCCAGGCATCCAGGCGCTGGCGCCACAGCGCATCGTGCTGCACCAGAT
CGGCCTCGGGCAGGCTTTCCAGCGCGCGCGCCAGGCGTGCGTCGTCCTTGCCCTGGCCGG
GAGTGATCACCAGCAGCGAAGGCAGCGGATTGTCGTTGAGTGCGTCGATCGCCTCACCCA
GGCCGGCATCGCGCAGTTCCTGCAGGCCCTGCTCGGGCGTGCGCACGTTCACTTCGGCCA
CGTCGTCGCGGTCGCGCAGCTGGCCGGCCAGGCGCAGCGCGCCGGGTGCATCGACGTTGC
CCTTCAGGAACACGTTGATGTCGCGCGACTGCTGCACGCTGCCGGCGAACTGCTTGAGGT
TGTCCAGCGCGATCGACAGGCCCAGCGGCAGCGCCAGCGCCAGCGCCATGACCATCACCG
TCAGCAGGGTCGCCCATGGCTTGCGGCAGGCGCGGCCCAGGCTGAACACCACGCTGTGCA
CGTGGTGCTGGAACCAGACGCCCACGCGCGAGGGGGCGGCGACTTCGCTGTTTTCGTTCT
TCGCCATCGGTTACTCCGCCAGGTCCTGCGGCGAGATGTCATCCACCAGCCGGCCATGGT
CCAGGATCAGCACGCGCTTGCGCATGCGGCGCAGCAGCGGCAGGTCGTGGCTGACCACCA
GCACGCTGGTGCCGCGCGAGGGCAGCTCGGCGAACAGGGCCATGATCTCTGCCGCCAGGG
TCGGGTCGAGGTTGCCGGTCGGCTCATCGGCCACCAGCAGCTTGGGCTCGCCGACGATGG
CGCGGGCGATGCCCACGCGCTGCTGCTCGCCGGCCGACAGCTGCGAGGGCAGCGCCTTCT
CGCGATGGCCCAGGCCCATCCGCTCCAGCACCGAGCGCACGCGCTTACTGATGTCGCCAC
GGCGGGTGCCGCGCAGGATCAGCGGCAGCGCCACGTTCTCGGCGATCGAGCGGTCCATCA
GCAGCCGGTGGTCCTGGTAGACCGCGCCCACCGCGCGTCGGTGGCGGGGCACGTCGCCGC
CGCGCACCTTCAGCAGGTTGCGCTCGTCGAACACCACCGCGCCGCGGCTGGGCCGCTCGT
CGAGGTGGATCAACTTGAGCAAAGTGCTCTTGCCCGCACCGGAATGGCCGGTGACGAACA
GCATCTCGCCCGGCGCGACCTCGAAGCTGACATCGATCAGCGCCTCGTGGCCACCGGCGT
ACTGTTTGCTGACATTGTCGAAGCGCAGGACACTCATGCCCCGATTATGCAGGAGCGGCG
CGACCTCGTGGAGACGGTGGCGCCGATCGGTAGTGGCGGGGGGGGGGGGGGCGAACAAAA
AGTGTTTTGATCGCTTGTTGCTTTCCCCCAAAAAACAACCCCCCCCCCC
>contig00007 len=257055 cov=32.9 corr=0 origname=NODE_7_length_257055_cov_32.934717_pilon sw=shovill-spades/1.0.4 date=20230425
GGGGGGGGCGGGCCCGGGGGCCGGGGGGGCCCATGGGTGGCCCCACTCGCCCCCCTTTGG
TGGGTCTCGGGGGGGCCCCGGGGCCCCCCCCCCCCCCCACCCAGCTAGCAGCAATCCAGA
GCCGCTCTTGACGTTGCTATTGCCGTTGCCGTTGCCTGCCGCAGGCAGCGCCCGCGGCCG
CCGCCGCAAAGGAATCCCCTTAAATCTTCTTCGCCAGCGACTCAGCCAGGCCGGTGTAGC
TGCCCGGGGTCATCTCCAGCAGGCGCTGCTTCGCATCCGTCGGCAGCTCCAGCCCCTGCA
CGAACGCACGCATCGACTCGGCGGTGATGCCCTGGCCGCGGGTCAGCGCCTTCAGCTGCT
CGTACGGGTTCGGCAGGCCGTGGCGGCGCATCACCGTCTGCACGGCCTCGGCCAGCACTT
CCCAGGCCGCGTCCAGATCGGCGTCCAGGCGCTGCGGGTTCACTTCCAGCTTGCCCAGGC
CCTTGGCCAGCGAATCCAGTGCCACCTGGCTGTGGCCGAACGCGGTGCCCAGCGCACGCA
GCACGGTGGAATCGGTCAGGTCACGCTGCCAGCGGCTGATCGGCAGCTTCGCGCTGAAGT
GCTCGAACAGCGCGTTGGCGATGCCGAAGTTGCCTTCCGCATTCTCGAAATCGATCGGGT
TGACCTTGTGCGGCATCGTCGACGAACCAACTTCGCCTTCCTTCAGGCGCTGCTTGAAGT
AGCCCAGCGAAACGTAGCCCCAGATGTCACGGGCCAGGTCGATCAGGATGATGTTGGCGC
GGCGTGCGGCATCACCGATCTCGGCGATGTTGTCGTGCGGCTCGATCTGCGTGGTGTACG
GGTTGAACACCAGGCCCAGGCCGGTCACGAAGCGCTCGGCGAAGGCTGGCCAGTCCACGT
CCGGGTAGCTGGCGATGTGGGCGTTGTAGTTGCCCACCGCGCCGTTGATCTTGCCGGTCA
GTTCGACCGCGGCAATCTGCCGGCGCTGGCGCTCCAGGCGCGCGACTACGTTGGCCAGCT
CCTTGCCCAGGGTGGTCGGCGAGGCGGTCTGGCCGTGGGTGCGCGACAGCATCGGCTGGC
CAGCCTCGGCGTGGGCCAGGGTGCGCAGGGTGCTGGCGATGCCGTCCAGGGTCGGCAACA
GCACCTCGCGGCGCGCCTGTTCCAGCATCAGGCCGTAGCTGAGGTTGTTGATGTCTTCGC
TGGTGCAGGCGAAATGCACGAATTCCAGCGCCGGGGCCAGCTCGGCGTCGTCCTTCAGCT
GTTCCTTGATGAAGTACTCCACCGCCTTGACGTCATGGTTGGTGGTGCGCTCGATCTCCT
TCACGCGCGCGGCCTGGGCCGGGCTGAAGCTGGCGGCCAGCGCGCGCAGGCGGGCGATGG
CAGCGTCGGAGAACGGAGCCAGTTCGACGATGCCCGGCTCGGCGGCCAGGGCCAGCAGCC
ATTCCACCTCGACCGTGATGCGGGCCTTGATCAGGCCGTACTCGGAGAAGATCGGGCGCA
GGGCGTCGACCTTGCCGGCATAGCGGCCATCGAGCGGGGACAGGGCGAGCAGGGCGGAAT
CGGACATGTCGGCAGGGCTGGGACGAGCGGCGGGGGCGATATTCTACGACGTGCCGGCGG
GGCGTGCCCTGTAGAGCCGAGCCCACGCTCGGCTGCTTCGGAGAATCCGGCGCCCCGCGG
GCAGCCGAGCATGGGCTCGGCTCTACAACACGGCCCTGCGGACGGAACGATCTGGCCCGT
CCTCGTCATCCCACGCTGCGGGCAAGGGAGTATCGTTGGCGCAGCCGCCAGCCCGGGAAG
CGACACCCTGCCAGCCGCCGCTTCCCTTTCCCCAACTGAAGTAGTGCGGAGTTGATGCAA
TGAGCAGAGCTGCAAGCAAGGGTTTCAGAATCGAACACGACAGCATGGGCGAGCTGCAGG
TGCCTGCCGACGCCCTCTGGGGCGCGCAGACCCAGCGTGCCGTGCAGAATTTCCCGGTGT
CGGGCCAGCGCATGCCGCGCGGTTTCATCCGTGCCCTGGGCCTGGTCAAGGGCGCTGCCG
CTGGCGTCAACGCCGAGCTGGGCCATCTGCCCAAGAACGTGGCCAAGGCCATCCAGACCG
CTGCCGCCGAAGTGGCCGCCGGCACCTGGGACGCGCAGTTCCCGATCGACGTCTACCAGA
CCGGTTCTGGCACGTCCTCGAACATGAATGCCAACGAGGTCATCGCCACCCTGGCCAACC
GTGCCGGCAAGGCGGGCAAGACCGCGGTGCACCCCAATGACCACGTCAACCAGGGGCAGA
GCTCCAATGACGTGATCCCGACCGCGTTGCGCGTATCGGCGGTACTGGCGGCACATGAGC
AGCTGCTGCCGGCGCTGGTGCACCTGCGCAAGACCCTCGACAAGAAGGGCCGCAGCCTGC
GCAAGGTGGTCAAGACCGGCCGCACGCACCTGATGGATGCGATGCCGCTGACCTTCGAGC
AGGAGTTCGGCGCATGGTCGGCACAGCTGGCCTCGGCACAGGAACGCATCGAAGACAGCC
TCAAGCGTGTGCGCCGGCTGCCGCTGGGCGGCACCGCCATCGGTACCGGCATCAATGCCG
ACCCGCGCTTCGGCGCGCGGGTGGCCAAGGCGTTGAAGCAGCAGACCGGGTTCAAGTTCG
ACAGCGCCGAGAACAAGTTCGAGGGCCTGGCCGCGCAGGATGACGCGGTGGAACTGTCGG
GCCAGCTCAATGCACTGGCGGTGGCGCTGATCAAGATCGCCAACGATCTTCGCTGGATGA
ACGCCGGTCCGCTGGCCGGGCTGGGCGAGATCGAACTGCCGGCGCTGCAGCCGGGCAGCT
CGATCATGCCGGGCAAGGTCAACCCGGTGATTCCGGAAGCGACGGTGATGGCCTGCGCGC
AGGTGATCGGCCACCACACCGCGATCACCGTGGCCGGGCAGACCGGCAACTTCCAGCTCA
ATGTCACCCTGCCGCTGATCGCGGTGAACCTGCTGGATGGCATTGGCCTGCTGGCCAATG
TGTCTCGCCTGCTGGCCGACAGCGCGATTGCCGGGCTGAAGGTGCGTGAGGATCGCGTTG
CCGAAGCATTGGCGCGCAACCCGATCCTGGTCACCGCGCTGAACCCGATCATCGGCTACG
AGAAGGCGGCGGCGATTGCCAAGCGTGCCTACAAGGAGCAGCGTCCGGTGCTGGATGTCG
CGCTGGAGGACAGCGGCCTGGATGAAGCCGAGCTGCGCCGCCTGCTGGACCCGGCCGCAC
TGACTGCCGGTGGCATCCACGCGGGGGGCGGTGGCGGCGGCGGTTGATCTGCCGGTCGTA
GGGCCGAGCCCATGGCCGGCTGCTTCCTGGACCTGGGCCGAGCATGGGCTCGGTTCTACA
AGAGGAAACGCCGCCCAGGGGCGGCGTTTTTTCAGCGACGGTCGGCGACGATGTTGCCGA
AGGTGTCGGTGTAGTCCTTGAACTCGGGGATGCGCTGGACCAGGTCGGCCGGGATCACTT
CCATGCCTTCCGGCGGCTGGATCTTCACCGGCTGCATGTTGGGATCGGCCGGGGCGGCGA
CCAGGGTGTTCTGGCGCAGCACCTGCAGCTTGCCGAACATGGTCTGCAGCATCTGCTTCT
GTGCCTCGTCCAGCGGAATCTGGATCTCGTCCACCTTCATCGAACCATCGCCGAGGATGA
TGATGTTCGGCGCCGGCGGGCGACGCACAGTGACCATGCCTTCGCTGACGGAGATCTTTG
GCTTGCCGCGCTCGGCGCGGTGGTTGCGGTAATCCTTGTCACAGCCGACCAGGCCCAGGC
AGAGCAGGGCGGCCAGCAGCAGGAACAACTTCTTCATGGCATTCGGTTGGGGGGCCTCCG
GGGCCGCCATTGTAAGCCGGCCGGCGCACGACGGCCGGCAGCGGGGCGCCGCTGCCGGCC
GGGTGCGCTGATCTGTCACAGGCCTAGCGTTGGACCACGGTGTCCTTGCCGCAGTCGTCG
ACGTCACTCTGGTCCATCGTTGCGTAGGGCTTGAACGCCGGCAGCTCGCGCGCCAGTGCC
TGCTGGCTGGCCAGCATCGCCGGCAAGCGGTTGCAGATGCGCTTGGCCTGGGCTTCGATC
TTCTCCGCCTCGGCATTGATCCGCTTCTCGATGCCTTCGCTGTCGCCGCTGAAGATGCCC
TTCAGTGCCTCCCCGGCAGCGCTGGCGCCGAGCTTGGCGCCGGCCAGGCCGACATCCATG
CCGTCCATCGCAATGGCGACGACGTGGCCGCGGTACTCCAGCAACCGCTGTCGCTGGGCC
TCGTTGGCCGGCACGTCCTTGCCGTCGATCAGCAGGTGGCCATCCGGCGTGATCTCCGCA
CGCGGCTGCTTGTCGGCGGAGATGTTGATGTTGCCCTGGGTGATGTCCTTGCGGGCATCA
ACCATGGCCTCCTTGACGGTCTGGCCGACGCCGCTGGTGGCTTCGGCGACGCTTTTGCCG
ACGGTCTTGTCGGGCGTGGAAGAAGTGCCGCCGCAGGCGATCAGCGGCAGGCACAGCAGG
GTGGCAGGCAGCAGGCGCAGCAGGTTCATGGCAACTCCCTCGAATTGGTCCGGTGGCGGT
TACTTGTTGCGGGGCAGGGTGACCGTGCCGCCGACGTTGCGGTGGCCGACATCGCCGCTG
CCGCTGTGGTCGACGGTCAGGCTGCCGCGCACGCCGTCGACCTGGATGTCACCCGAACCA
TGGCTGCGCACGTGCACGTTGCCGCCGATGTCGGACAGGTCGACATCGCCCGAGCCGACC
ACGCCGACCTCGACGTTGCCTTGCACGCGCTTGAACCCGATGTCGCCGGAACCGACCGTG
TCCAGCCGGGCGTTGCCGCGGACATCGCTGATCTTCAGGTCACCGGAGCCGACGGTGCCG
GTGACCGCATCGCCGCCGATGTTGCGTGCCTTGACGTCGCCGGAGCCGAGCGACAGCAGG
TTCAGCGAGCCGCCACCGTCGATGTCCAGGTCACCCGAACCCACCGCTGCGTGGATGCTG
CCGCGGGTGCCGCGAACGATCGCGTCGCCCGAGCCGATGTCCACGCTCAGCGATTGGGCG
TTGTCCACGCTGGCATCGCCGGAGCCGACCTTGAGCTGCAGGGGCAGGTTGTCGGGCACG
CTGCCGCGGATGTCGAGCCACGCATAGCTGTTGCCCAGGCTGATGCCGCTGTGGCGGCCG
TCGCGGCGCAGGCTGACGACCAGCTTGTCGCCTTCCCTGCGCTGGTCCAGTACCAGCTGG
TCCAGCCATTCCTGGCTGGAGGCGCAGGCGCGGCCATCGAGCTGGCCACCGCCCTTGCTG
GCGACGACCTTCAGGTCATGCTGGTTCACCTCCAGCACCACCGCCTTGGCGCCGGCCACA
TCCAGCTTCAGCGTGCGGGCGGCGGTGAACTTGCAGTTCGGAGCATCGGCGGCCAGCGCC
GACAGAGGCAACAGCAACAACGCAGAACAGGCGAGCAGGGAACGCATGGGTGGTGCCTCC
GGGTGGATGGAATCAGATCTCGCCGGCGCGCTTGCGCAGGCGGATGGCGAGGACGATGAA
CACGACACCGACGGCGGCACCGATCCATAGTTCCGGCATCGCCAGCGACTTCAGCTGCGA
GGCCGGGGACATCAGGCTGACCACCGATTCGAGATCGCGACGCGTGCCTTCCTCGGCGCT
GAGGCGATACACCAGGTCGGTGCCCGGCACGCCGCCCAGCAGCAGTCGGCCAACGATGTT
CTGCCAGAACCAGCCGGTGGTCAGGCCGATCAACGGCATCACCTTGGTGGTGCTGACAAT
GACGCCGGCGAACAGCGGCAGCATCACCGCCCACAGGAACGGTTTGGTACGGGCCCAGGC
CGAGCACAGCAGCAGCCAGCCGGCGGTGGGCAGGGCCCACAGGGCGTAGACCGGAATCCA
GGCCAGGTGACCGGCGGCCAGGGTCAACGGGCTGGCCGGGCCCCAGATCAGGGTCATCGG
GCTGCCACCGTGCATCAGCGCGACGATGCTGATCACCAGCATGAAGCCGAACATGGTGAT
GATGCCGGCGATCACCGCGATCAGCGGGGCCACCACCAGTGCGCTGATCACCTTGGACAG
CACGGTCTGGGTGTCCGACAGCGGCAGCGACTTCCAGAACAGGATGCTGCGGTCGCGACG
GTCGTCGTACAGGGCGCCCAGGCAGTAGAAGAACACCACGAAGGCCAGCACCAGGAACGG
CCAGGCCGAGCTGAGCACCAGGGTCAGGTCGAGGCCGTTGCCGAGGTCGGCCAGGTCCTT
GGCGCTGATGTCGCGGGTCAGCAGGGCCAGGTCCAGGCCGTTGATGTTCACGCTCTCGCC
GTCGACATGCAGTGCGCCGTTGCGTGCTGCACGGTTCAGTGCAAACAGGCCGAAGGCGAT
GCCGACGGTGCTCATCACCAGCGAGATCAGGCCGGCGATCAGCGGCGCATACAGGAAACC
GCCACGGTTCTCCCAGTACTCGCGCTTGAGCAGCCAGCGCAGGGTGCCCATCGGGCTGAC
GGGGTGGTTGACGGCAGTCATGCGTAGGTCCCCTTCATGATGGCGACGAACAGATCGGCC
AGGCCCGGGCTGCGGGTCTCGCCAAGGGTGGAGAGCTGGGTGCGCGGCACACCGTCGAAC
AGCATTACGGTCTTGCCGAACGTCAGGCTGCGCTCGTCGATCGGCTTCAGCGCACGCGCG
GTCTCCAGCTGGTCGGCGTTGACCAGAAGCTCGGTGTAGCGCTGGCCGACATCGTCCATT
TCTGCATCGAGCACGATGCGACCATCACGGATGAACATGACGTCGCTGAGGATGTGCTCG
ATCTCCTCCACCTGGTGGGTGGTGACGATGATGGTCTTCTGTTCGTCGAAATAATCTTCC
AGCAGGCGCTGGTAGAACTCCTTGCGGTACAGGATGTCCAGGCCCAGGGTGGGCTCGTCC
AGCACCAGGATGCGCGCATCGATGGCCATCACCAGCGCCAGGTGCAGCTGCACGATCATG
CCCTTGGACAGTTCGCGCACGCGCTGCTTCGGCTGCAGCTTGGTGTTGGCCAGGAAACGC
TCGCAGCGGGCACGGTCGAAGCGCGGATGGACACCGGCGACGAAATCGATCGCTTCACGG
ACCTTCAGCCAGCGCGGCAGCACGGCGACGTCGGCAATGAAGCAGATGTCGTTCATCAGC
GCGTCGCGGTGCTGCCGCGGGTCGCGGCCGAGCACGCTCAACTCACCTTCCACCGAGGTC
AGGCCGAGGATGGCCTTCAGCGCGGTGGTCTTGCCGGCGCCGTTGGGCCCGATCAGGCCG
ACGATGCGCCCGCTCGGAATGCTGAAGCTGGCATTGTCGAGGGCCACGGTGGTCTTGTAG
GCCTTGCGCAGGCCTCGGGCGGTGATGACCGGTTCACTTGCAGTGCTATTCATCAGACTT
TCCCCTGGGGCAGCAATTCGTCGAGGCTCAGGCCCAGGCGCTGGATGCGCTCCAGCACCG
CCGGCCATTCTTCATTGAGAAAGCGCTCGCGCTCGCTGCTGCGCAGCTGCGTGGCCGCCT
GCTCGGTCATGAACATGCCCAGGCCGCGGCGCTTCTCGACCAGGCCTTCATCGGCCAGTT
CCTGGTAAGCGCGCGAAACGGTGATGGGGTTGAGCTGGTAGTCGGCGGCCACCTGGCGCA
CCGAAGGCAGGGCATCGCCCGGCTTGAGGATTCCGTCGAGCATCATGGCGATCACGCGCT
CCTTCAACTGACGGTAGATGGGAGCGCCGTCGCTCCACTGGATGTCGCTCATATTCAGCT
CCGTGGGGTCAGCGGCTGTGCGAACGAGAAGTACGGCATGGACAGGGAGCTGTGCAGCCG
ACGCGGGGGAGAGGGGGAGGGATCGGCGTTCCCGGCCGGCGAAACGGATGCATCCTGCGC
ACTGTCGGCGGAGGCGGGAGCGGTTGGCATGGCCAGCCAGGCCAGCACGATCAGGGTCGA
AACGGCAGCGGCCGCGGGTGCGGTGAGGTTGCGACGGATCCGGGCGTTCATGGCTCCCCC
TGTCTCAGGTGACTGGTGTTGTATGCAACTATAACACCGGCACGCCCACGTGCAACCCCT
TGCCGTGCCCAACTGATGGCAGGGGTGGTCAAACCGCTGAAATATCCCCTTATCCCCTTG
ATTGAAAAGGGAAACGGAATTGTCGTGCGGGCCGATCACGCCCTGCCTTCCATTCAGCGT
TGTCCATGCTATGTCATCCCTGCGCCGTTGAGGGTGGGTCCTCCCGGGAAAGGCCACGCC
GCGCAAAGCCGCCGGCGCCCGCCGCAACAAGGGGCAACGGAGCCCGGTGCTATAGTTCGG
CCGATTCCCGGCCGCTATCGGCCGGCCCTGTGAATGGCTACCGCGGACTGCTCTCGATGC
CCCTGCCGACCGTTGTCCCGCGCCGACTGCGCGGCCTGTCCCTGTTGACCCTGCTGGTGG
CCGGCCTGGCCGGTTCCGCCCACGTGCTGGCGGCCGATCTGCTGGACCTGGACTATCGCC
CGCTGGCCAGCAAGCAGCAGATCAACCTGCAGCAGCGCTACCACGGGCAGGTGCTGCTGG
TGGTCAATACCGCAAGCAAGTGCGGCTATACCCCCCAGTACGAAGGCCTGGAGGCGCTGC
AGAAGCGTTATGCCGGCCGCGGCTTTGCCGTGCTGGGTTTCCCGTCCAACGATTTCAAGG
GCCAGGAACCGGGTGACGAGAAGCAGATCCAGGATTTCTGCACGCTTACCTATGGCGTCA
AGTTCCCGATGTTCGAGAAGGTGCACGTCGTCGGTGCGGCGGCCACGCCGCTGTACCAGC
GGTTGACCGCAGCCACCGGCGTGGCGCCGGGCTGGAACTTCCACAAATATCTGGTCGGCC
GCGATGGCAAGGTCATCGCCCAGTTCGCCAGCAAGGTGACGCCGGACGATCCACAGCTGA
CCGCCGCCATCGACAAGGCGCTGGCCGTCGCTCCTACGCATTGATATCCGGCACGGATGC
CTCGACATCGACGGCATGCGTGCGACAATGCTTCTTTTCGCGCCGACGTCGGCGCCCAGA
CACTTCCAGGAATGCAGCGAATGAAGATGGGAATGCGCGGCGCCGCGGCGTCGGTTCTGA
TTCTGGCGATGGGCACTTCGGGTGTCGCTCTGTCGCAACAACCGGCTGCCCCCGCAGCCG
CCAAGGAGACCGCAACCTTGAATTCCCCCAAGCAGAAGCTCGGCTACGCCATCGGCCTGG
ACGTCGCCAAGTCGTTCACCCCGATCGCCGATGAGATCGATGTGGCCGCGCTGCGCACCG
CCGTGGAACGTTCGTTCGAAGGCCTGCAGCCGCAGATCACCCAGGAACAGGCCAAGGCCA
CCGATGCCGCACTGCGCCAGGTCGTGATGGCCCGCAGCGGGCAGCAGGTGCCGGGCATGG
CGCCGGGTTCGCAGCCGCCGAAGGTCGACCGCGTCAAGGTGTCGCAGATGATCGGTTCCT
ACTCGGTCGGCCCGTCGCTGGCACAGCTGAAGGACGACATCGATGTCGCCTCGCTGTTTG
ACGCGATCAGCACCGGCCTGAGCAAGGGTCAGCCGAAGATGACGGAAGCTGACGCGACCG
CCACCATCCAGGCGTTCATGGGCAGCAAGCAGGCCGAAATGCAGGCCAAGGCCGCCGCTG
CCGCGCAGACCAACCGCGAGGAAGGCAATGCGTTCCTGGCCAAGAACAAGACCCAGCCCG
GCGTGGTAACCACCCCGTCGGGCCTGCAGTACCAGGTCATCCGCCCGGGCAGCGGCGAGC
GTCCGCTGCCGAGCAGCAAGGTGCGCGTGAACTACGAAGGCAAGCTGCTCAACGGCACCG
TGTTCGACAGCTCCTATGGTCGTCAGCCGGCCGAGTTCGGCCTGGACCAGGTGATCAAGG
GCTGGACCGAAGGCGTCGCGCTGATGCCGGTCGGTTCGAAGTACCGCTTCTGGATCCCGG
GCGAGCTCGCCTACGGTGAGAACGGCACCCCGGGTGGCCCGATCGGCCCGAACGCGACTC
TGACGTTCGACGTCGAGCTGCTGGGCGTCCTGCCGTAAGCGACCACGGAGCCAGCACGGA
CATGCGCGTTGCGATTTTCGGTACCGGTTACGTAGGGCTGGTGACCGGTACCTGCCTGGC
CGATGTCGGCCACCAGGTGGTCTGCGTCGATATCGACCAGGCCAAGGTCGATGGCCTCAA
CCAGGGCATCATCCCGATCTATGAGCCGGGCCTGGAACCGATGGTGAAGGCCAATCACGC
CGCGTCGCGGCTGACGTTCACCACCGATGCCGCAGCCGCGATCGGCCACGGCCAGGTCGT
GTTCATCGCCGTCGGCACGCCGCCGGACGAGGATGGCAGCGCCGATCTGCAGTACGTGCT
GGCCGTGGCCCGCACCATCGGCCAGCACATGAGCGTGCCGACCGTGGTGGTCAACAAGTC
GACGGTGCCGGTGGGCACCGCCGACAAGGTCCGTGCCGCCATTGCCGCAGAGCTGGCGGC
ACGTGGCGCCGACATCGCCTTCGACGTGGTGTCCAACCCGGAATTCCTGAAGGAAGGCGA
CGCCGTTGCCGACTGCATGCGTCCGGATCGCATCATCATCGGTGCGACCAGCGCCGAGTC
GGTGGCGGTGATGCGGCGCCTGTATGCACCGTTCAACCGCAACCACGACCGCGTGGTGGA
AATGGACGTGCGCTCGGCCGAGCTGACCAAGTACGCCGCCAACGCGATGCTGGCGACCAA
GATCTCGTTCATGAACGAAATCGCCAACATCGCCGAACGTGTCGGCGCCGATGTGGAGCA
GGTCCGCCAGGGCATCGGCTCGGATCCGCGCATCGGCTGGCATTTCATCTACCCGGGCGC
CGGCTATGGTGGCTCGTGCTTCCCCAAGGATGTGCAGGCGCTGGCCCGCACCGCGCAGCA
GGCCGGCCTGGAGCCTAAACTGCTGAACGCCGTGGAAGCGGTCAACGATGCGCAGAAGGG
CCATCTGTTCGCCCTGGTCCAGCGCCATTACGACAAGGGCGAGGACGAAGGCGTGCGTGG
CAAGACCTTTGCCGTGTGGGGCCTGGCATTCAAGCCAAACACCGACGACATGCGCGAAGC
CTCCAGCCGACGCCTGCTGGCGCAACTGTGGGAAGGCGGTGCGACGGTGCGTGCCTACGA
TCCGGAAGCGATGCATGAGGCGCAGCGCATCTTCGGTGAACGCGATGACCTGGTGTTCTG
CAGCAATGCCAGCGAGGCGCTGCAGGGCGCCGATGCACTGGTCGTGGTGACCGAGTGGAA
GCAGTTCCGCAGCCCCGATTTCCAGACGCTGCGCGAGCAGTTGAAGGACGCGGTGGTGTT
CGACGGCCGCAACCTGTACGAGCCGGCGGACGTGGAAGCAGCGGGCCTGGCGTATTACGG
CATTGGCCGGGGGCGCTCGCTGCATGTCTGATCTGCTGCCAACCGAACGCGAGCAGGCGC
TGGAAGCGCGCCTGGTCGAACTGGAAATGCGCGTGTCCTTCCAGGAACAGGCGCTGGCCG
AACTGAGCGATGCGCTGGCCGATGCCCGCATGCAGGGCATGCGCAACGCCGACGTGCTGC
GCGTGCTGCTGGAAGATCTGGGCAAGGTCCGCAACGCGCTGAATTCTTCCGATCCGGCGA
GCGAACCGCCGCCGCCGCACTACTGATCCGAATCCTATGAGCGATACCCTCCGCGACCAG
CTGATGGGCCTGGGCTTCAAGCCTGCGCCCAAGCCAGAGCGCAAGAATGATGGCCCCCGC
CGTGATGGCCGCCCGCAGGGCAAGGGTGGCAACGGCAATGGAAAGCCGCAGGGCGCTGGC
AAGGGCGAGCACAAGCCCGGCCAGCGTCGCGGTCCTGGCCATGGCGGCCCGGGCAAGCCC
GGCCAGTCGCGTGGCCCGGGCCAGCAGGGCCCGCGCAAGCCGCGCAGCGCAGAAGAGATG
GACCTGGCCAAGGCCTACGCCATCCGCGCGCAGAAGGAAAAGGAAGAGCGCATCGAAACC
GAGCGCCTGAAGCAGGAAGAGGCGCGTGTGCGCCGCGAGGCCAAGGCCAAGCTGGAAGAA
CTGCTGAAGGACAAGGGCCTGAATGCCGAAGCGGCGGACATTGCCCGCCACTTCCCCTAC
GGCGGCAAGATCAAGCGCATCTATGTGACCGCCGAACAGCTGACCGCGCTCAACGCCGGT
GAGCTGGGTGTGGTCCAGCTCAATGGCCGCTACCTGCTGGTGACCGCCGAGGTGCTGGCG
CAGTGCGAGGCGGTGTTCGCCGCATCGGTGGCGCTGAAGGTCGATCCGAATGCGCCGGCC
GAGGAAGATCCGTACGCGGACCCGCAGTACCAGGTGCCGGACGACCTGGTCTGGTAAACG
CGTGACCGCCGCGGGCGCGCTGCCGTCGCGGCCGTGGGGGTAGGGATGACCGCTGATCCA
AGCCGTGGCTACGTGCCGCACATTGACGGCCTGCGCGCGATCGCCGTGCTGGCCGTCATC
GTGTTCCACCTGGACCCGGCCTGGTTGCCAGGCGGGTTCACCGGCGTGGATGTGTTCTTC
GTCATCTCCGGTTTCGTGGTCAGCGCGTCGGTACACCGGCTGCCGCCGCTGTCGCTGGGG
CAGTCGATGCTGCGCTTCTATGCGCGCCGCATCCGTCGCATCGCGCCGGCGCTGTTGGCC
TGCCTGTTGCTGACTGCCGTGGCAAGCGTGCTGTTCATTCCCGAGTCCTGGCTCAGCGAA
GCCAGTGACAGGACCGGACTGATGGCGTTCTTCGGCTTCAGCAACTGGGTGCTGGCAGCG
ATCGGCAACGACTATTTCGCACCCAGGGCCGAATTCAATCCCTACACCCACACCTGGTCG
CTGGGCGTGGAAGAGCAGTTCTACCTGCTGTTCCCGCTGCTGTTCCTGGCTTGGGCGCGC
GGTGCACGCGGGCGCTGGATCAGCCTGGGCCTGTTCGCCCTGGTCAGCATGGCGTCGCTG
CTGCATGCGGCGGTGCTGGGTCTGCGCGAGGCGCCGCCATCGTGGGCGTTCTATGCCACC
AGCACCCGCCTCTGGCAACTGGGGGTGGGCGTGCTGCTGTTCCAGCTGCTGCATGTGCGC
GAATCGCTGGACCCGGCAACCGGCCAGGCACTGAAGCGCGCCGCGCCGGTGTTCTCCCTG
CTGGCCATGGTGGCGCTGGGCCTGCTGGGGTGGGCGTTGTGGTCCGCGCGTGCCGGGCGG
TCACCGTGGCCTGACGGCGTGCTGCCGGCCTTCGCCACCGCGGGCCTGCTGTGGGCGCTG
CATCATCATCCGCAGGCATGGGTGGCGCGCCTGTTGGCCAGCGCCCCGATGCGCCGTATC
GGCCTGCTGTCGTACTCGCTGTACCTGTGGCACTGGCCGGTGTTCGTGCTGATGCGCTGG
ACCGTGGGCCTGCAGACACCCTTGCAGATGACCACCGCGATGGCGTTGGTGCTGCTGCTG
TCATGGCTGTCGTGGCGCTGGGTGGAACAGCCGTTCCGCGGCACGTTGGCGCAGCGCCTG
CGTCCCGGGCGTTGGGTGCTGGCCGGCGCGGTCGTACTGCTGTGCGCCGCCGGCATCCAG
ACAGTGCTCTACCTGCAGGCGCCGCGGCTGTCGTTGAGTACGGTCAGCCGGCATCCGGCC
GATTGGTACCCCAATGGCAAGAGCGTGGCCGGTGACTATCCCGAGTGCGCACTGGTGGTC
GCCAAGCATCGTTTCGAAGGCGGTAGTGCGCGCACCTTTGCCCGTGGAGACTGCGACCGC
CCGCTACCGGTTGGCGCGCCGAAGCGGGTGTTCGTTGCTGGTGATTCGCATGCGATGGCC
TACATCGAGCTGCTGCAGCGACTGGCCCTGGAAACCGGCTCGGCGGTCTCCCTCTATGGC
CGCGGCGGATGCCCGCAGGTGAGCCTGCAGAAGTGGCGCGGTGCCGGTGCCGGTTGCGCT
GATTTCGACGCCGCGGTGTTCGCCGATATCGTGCGGCGTGCGCAGCCGGGGGATGCCGTG
GTGCTGGTGTCGTTGCGCGTGCCACGCCTTTCCGATCAGTTCGTGCTGTTCGATGCGCAG
GCGCAGCTGGCGGGCGAACTGACGGCAGAGGCCGCGGCAGGACGCGACGCCGAAGTGGCC
GAGGCGGTCGCGCAGTGGAGACCCCTGGCCGAGCGTGGCGTGCGCATCGTGCTGGAGGCG
CCCAAGCCAGTGCTGCCAGCGCCTCCTTATCGCTGCTCGGACCGCTTCAATGCCCGCAAC
GAGGTCTGCCGCAACGGCCTGGACAGCACGCGCGTCGCGATGGAAACGTTGCGGGCACCC
ATGCTGGGCAGCCTGCAGCAGGTGGTCGATGGACTGCCAGGTGGCGTGCTGTGGGACCCG
ATGCCGGCGCTGTGCGACGACGCGTTATGTCCAGCCCAGCGCGATGGGCGGCCGCTGTTC
TTCGATGGCGATCATCTCAGTGCGCATGGCAACCGGGTGCTGCTGCCCTCGCTGCAACAG
GTGCTGTTGCAGCGCTGAGCCGGGCAGGGGTCAGCGCACGCGGCTGTTCCGTCGCGCACG
TATGAGCGGCAGGCTCAGTGCGAAGAAACAGAGCAGGGCGCCAATCAGGGCGAAGCCGCT
GCCGGCCAGGAACGCGGTGCGACCATCGTCGATCTTCCACAGTTGGCCGGCAATGAGTGC
GCCGAGCACACCGCCGACACCGGACGAGAATCCGTACAGCAGCCCCTGGCCATGCCCATT
GAGGCGACCGGGGAAGTAGGTCGCCAGCATCTGCATCGCTGCTGCGAAGAACGCCGCAAA
GCCCAGCGCGTGCGCGCTCTGCGCCAGCAGCATCACCGGCAGGTTTTCCGGGAACAGTGC
GGTCACGGCCCAGCGCAGGCAGGAACTGACCAGCGCGATCAACAGCATCCAGCTGGCGTC
ATAGCGGCGGAAGAAGCGGCCGATGGTGAAGAACACGCCCACTTCGAAGACCACACCGAT
GGTCCACAACAGGCCCAGGGTGGAGGTGCGGTAGCCGTGATGGTCCATGTAGACCGAAAA
GAACGTGTAGTACGGGCCGAAAGACAGTTGCTCCATGAAGGCGGCCAGGAAGAACGCCAG
CACCGGCGGTCGGCGCACGATCTGCCAGAAGCCGCTGGCGTCGCCGCCGGTCTTGCCGAT
GCCGCGCGCGTAGTGGTTGCTGAAGGCCGAGGCGACCAGCAGCGCGAACAGTGGCAGCAT
CATCCACGGCAGCAGCCCGGCGTGGCTGGCCGTGCCGTCATCTTCGATCAGCCAGCCGAA
CAGGGTCACGACGGCGATGAAGCCGAGCGAGCCCCAGACCCGGATCAACCCGTAGCGATG
GCTGTCGTTGCCCAGATGGGTGAGGGTGATCGACTCGAACTGCGGCATCACCGCGTTGTA
GAAGAAGCAGAACACCACCATCGCCGGGTACATCCACGGCTGTGGCAGCGGCAGCAGGAA
TACCGCGAAGCTGAGCAGGGTCAGCACGCAGCCCGCGCGCAGCAGGCGGATCGGTCGTGG
CGATGCGGCCGCCAGCGAGGTCCAGGTGCTGGGCGCGATCACGCGGGTGGCGTACCACAG
GCCCATCATCACGCTGATGGCCGTCACGCTCATGCCGCGCGCGGTCAGGAACAGGCTCCA
GTACGGCGTGAACGCGCCCAGCGCCGCGTAGTAGAACAGGTAGAAGCTGGAGAGGCGTGC
AACGGGAACGGTCATCGCGGAATGATGAGGCAAAAAAGGGGACGGAGGGAATTAAGTCGC
GAATGCATAAACGACTTAATCCCCTCCGTCCCCTTTTTGTGCTTTTTGTGTCATTCGGGG
TCGTAGTCGAGGTTGGAGGCCAGCCAGCGTTCGGCCTGGGCGCGGTCCACGCCCTTGCGG
CGGGCGTAATCGCTGACCTGTTCGCGGCTGAGCCGGCCGACCACGAAGTACTGGCTCTGC
GGATGGCTGAAGTAGTAGCCCGAGACAGCGGCCGTGGGCAGCATCGCGAAGCTCTCGGTC
AATTCCATGCCGGCGTTTGCTTCGGCCTGCAGCAGGTCGAACAGGCGCCGTTTCTCGCTG
TGTTCCGGGCAGGCCGGATAGCCAGGCGCCGGCCGGATGCCGCGATACTGCTCGTCGATC
AGGGCGTCGTTGTCCAGCGCCTCGGCGCGCTCATGGCCCCAGAATTCGGTACGCACGCGC
TGGTGCAGGCGCTCGGCCAGCGCCTCGGCGAGGCGGTCGGCCAGTGCTTTCAGCAGGATC
GCGTTGTAGTCGTCATGCTCGGCCTCGAAGCGCGCGACGTGCGCGTCGATGCCGATACCG
GCAGTGACTGCGAACGCGCCGATCCAGTCCTGCTTGCCACTGTCGAGGGGCGCGATGAAA
TCGGCCAAGCAGAAGTCCGGGCGCTCGGCAGGCTTGTCTACCTGCTGGCGCAGGAAGTGC
AGGGTCGTTTCGCCCTGCGGGTGCTGCACGCGGACGTCGTCGCCGATGCTGTTGGCCGGC
CACAGGCCGAACACGGCCTTGGCCGTCAGCCACTTCTCGCCGACGATGCGCTCGAGCATC
GCGCGCGCATCGCGGTACAGCTCGCTGGCCTGGGTGCCGACGATCTCGTCGGTGAGGATG
GCCGGGAACTTGCCGGCCAGCTCCCAGGCCTGGAAGAACGGTGTCCAGTCGATGTAGTCG
ACCAGTTCGTCCAGCGGGTAGTCATCGAACACGTGCAGGCCGGGTTGTTCCGGTGCCGGT
GGCGTGTAGCTGTCCCAGCCGCCCTGGAATTTCTGCGCGCGCGCATGTTCCAGCGTCACC
AGGCGCTTGGCGTCGCCACGGTTGCGGTGGCGGGCGCGGATCTCGGCATAGTCGGCCTCG
TTGGCCGCGACGAAGGCTTCGCGCAGGTCGCGTGAGATCAGCGACTGGGCCACGCCCACC
GCGCGCGAGGCGTCCTTCACCCACACCGTAGGCGCTTTGTAGTGCGGGTCGATCTTCAGC
GCGGTGTGCGCGCGCGAGGTGGTGGCGCCGCCGATCAGCAGCGGCAGGTCGAAGCCCTGG
CGCTCCATCTCGCGGGCGACGTGGCTCATCTCCTCCAGCGACGGGGTGATCAGTCCGGAC
AGTCCGACCAGGTCGGCGTTGTGCTCGCGGGCGGCATCGAGGATCTTCTGCGCCGGCACC
ATCACGCCCAGGTCGACCACCTCGAAGTTGTTGCAGGCCAGGACCACGCCGACGATGTTC
TTGCCGATGTCATGCACATCGCCCTTCACCGTGGCCATGATGATCTTGCCATTGCTCTTG
GCGGTATCACCGCTGCGTGCCTTCTCCGCCTCGATGTACGGCAGCAGGTAGGCCACCGCC
TTCTTCATCACGCGTGCGGATTTCACCACCTGCGGCAGGAACATCTTGCCGGCACCGAAC
AGGTCGCCCACGATGTTCATGCCGTCCATCAGCGGGCCCTCGATCACGTCCAGCGGGCGG
CTGGAGGCCTGCCGGGCCAGCTCGGTGTCTTCCTCGACAAAGGCATCCAGGCCGTGCACC
AGCGCATGTGCCAGGCGCTGCGCCACCGGCTTCCCGCGCCAGGCCAGGTCCTCGGTCTTC
GCCGCGCCCTTGCTGCCCTTGTAGCGCTCGGCGATCTCCAGCAGGCGCTCGGTGGCATCG
CTGCGGCGGTTGAGGATCACGTCCTCGACGCGCTCGCGCAGCTCAGGCTCCAGCTCGTCG
TAGATCGGCATGGCGCCGGCGTTGACGATGCCCATGTCCATGCCGGCGGCGATGGCGTGG
TAGAGGAACACCGAGTGGATGGCCTGGCGCACCGTTTCGTTGCCGCGGAACGAGAACGAG
ACGTTGGAGACGCCGCCGGAGACGTGGCAGTGCGGCAGGGTCTGCTTGATGATGCGGGTG
GCTTCGATGAAGTCCACCGCATAGTTGTCGTGCTCTTCGATGCCGGTGGCGACGGCGAAG
ATGTTCGGGTCGAAGATGATGTCCTGCGGCGGGAAGCCGATCTCGTCGACCAGGATGCGG
TAGGCGCGGGTGCAGATCTCGACCTTGCGCGCGCAGGTATCGGCCTGCCCGCTTTCATCG
AAGGCCATGACCACCGCGGCGGCGCCATAGCGCAGGACCTTGCGCGCGTGTTCGCGGAAC
AGCGCCTCGCCTTCCTTCAGCGAGATCGAATTGACCACGCTCTTGCCCTGCAGGCACTTC
AACCCGGCTTCGATCACGCTCCACTTGGAGGAGTCGACCATGACCGGGATGCGGGCGATG
TCCGGCTCGGACATGATCAGGTTGAGGTAGCGGGTCATTGCCGCTTCCGAATCGATCAGG
CCCTCGTCCATGTTGACGTCGAGGATCTGCGCGCCGCTGGCGACCTGCTGGCGGGCCACG
TCCACCGCTTCTTCGTAGCGGCCTTCCTTGATGAGCTTGCGGAACTGCGCACTGCCGGTG
ACGTTGGTGCGTTCGCCGACGTTGATGAACAGCAGGTCCGGAGTGATGACCAGGGGTTCC
AGGCCGGACAGGCGGGTAGGGCGGACAGGCGTCATGGCAGGCGTCGGCTCAACAGCAGGA
GGGCGGGAAGTGTGGAACGGTGGCGGCGACATTCATGCGGCCTGCTCCTGGACACCGGGC
AGGGCGCGCGGCGGCAGCCCGGCCACGGCGCGGGCGATCGCACGGATGTGGTCGGGGGTG
GAGCCGCAGCAGCCGCCGACCAGGTTCAACAGGCCATCCTCGGCGAAGCCGCGCAGGGTG
GTGGCCATCTCTTCAGGCGTTTCGTCGTACTCGCCGAAGGCGTTGGGCAGGCCCGCGTTG
GGGTGCGCGCTGACGTAACAGTCGGCGACCTGCGAGAGGGTCTCCACGTGCGGGCGCATC
GCCTCGGCGCCCAGCGCGCAGTTCAAGCCGATCGACAGCGGGCGCGCATGCGCCAGTGAC
GCATGGAAGGCCTCGGCGGTCTGCCCGGACAGGGTGCGCCCGGAGGCGTCGGTGATGGTG
CCGGAGATCATCACCGGCAGGCGTGCACCACGCGCGTCGAAGGCCTCCTCCAGCGCATAC
AGCGCGGCCTTGGCATTGAGCGTGTCGAAGATGGTCTCGACCATGAGGGTGTCGGCGCCG
CCATCGATCAGGCCCTCGATGGCTTCGCGATAGGTGTCGCGCAACTCGTCGAAGCTGGTG
TTGCGGAAGCCCGGATCGTTGACGTCGGGACTGATCGAAGCGGTGCGGCTGGTGGGACCG
ATCACCCCGATCACGAAGCGCGGCTTGCCCGGCGTGGCCGCAGCCACCGCATCGCAGCAG
GCGCGTGCAACGGCGGCGCCGGCCTTGTTCAGCTCGTACACCAGGTGTTCGAGGTGGTAG
TCGGCCTGGCTGACCGAAGTGGCGTTGAAGGTGTTGGTCTCGACCAGATCCGCCCCGGCG
TCCAGGTATGCGGTATGGATGTCGGCGATGACCTGCGGCCGGGTCAGCAGCAGCAGGTCG
TTGTTGCCCTTCAGGTCATGGCCTTCAGGCGTGCCGTGGTCGCAGCCGCGACCGTGCGCA
TGGTCATAGCCACCGGCGAATCGCTCGCCGCGGTAGTCGTCTTCCTGCAGACCATGGCGC
TGGATCATCGTGCCCATCGCGCCGTCGATGATCAGGATCCGCTCGCGCAGGGCGTCGAGC
AGGGCGTTGGCACGGTCAGGATGCAACCAGGGCAGGGCGGGCATGGTGGTCTCGGGCTCA
GGGCTTGTTGGCGATCAGCGAAATCACTTCGAAGTGCGGCGGACGCTTCTCGCGGGTGAC
CGTTTCCAGGCTGGACACCTGCAGGCCGGCCTTGTCGACGAACTTGCGCAGCTCCTTGTC
GCTGAAGCCGAGGTTGACGTGGCCATAGGCCTCCACCGCTGCCTTGTGCTCGTGACGGGC
CAGGCTGCACAGCAGCAGGCGGCCGCCCGGGCGCAGCACGCGTGCGGCTTCGGTTACGGC
CTGCGCAGGCTTGCTGGCATAGGTCAGCGCGTGCATCAGCACCACCAGGTCGAAGCTGCC
GTCCTTGAACGGCAGGGCATGCATGTCGCCCTCGCGGACTTCCACATTGGGCAGCCGGCG
CAGGCGCTCGCTGGCAGCGGCGACCACGCGCGCGCTGGTATCGATGCAGATGTAGCGCTT
GGCGTGGGGGGCGACCAGTTCGGCCAGCACGCCGTCACCGGAGGCGATGTCCAGCACGTC
GCCGGTCTCCAGCAACGGCAAGGCGGTGCGCGCCAGCGCCTCCCAGGTACGGCCCGGAGA
GTAGTGGCGCTCCATGTCGCCGGCCACGCTGTCGGCCCAGTTCTGGTCAGAGGCGCGATG
GGCCAGCACTGCAGCCACGCGCTCGGCATCCTGGCGCAGCAACGGGTCGTCGCTTCCGTT
GCTCAAGGCATGCCACAATGCACGCTGCGCCGGGTCCAGCTGGGCTTCGTCGAAACGGTA
GTAGGCCGACACGCCGGCACGGCGGTCGCGGACCAGGCCGGCTTCCTTCAGGCGCGCCAG
GTGGGTGGACACGCGCGGCTGCGCCAGCCGGGTGATTGCCGACAGTTCGGCCACGGTCAG
TTCCTCCTGCTCCAGCAGCGCCAGCAGGCGCACGCGGGTGGCATCGGCGAACACCTTCAG
GCGGGTCGACCAGTCTTCCAGATCCATAAATATCTACCTATCGCGATATAGAGATATATT
CGCCGAAAGGGCCTGCCGCGGTCAAGTCGCCAGCGTACGGAAACAGCCGGCCCCCGGTAC
AATCGGAGCACCTGGGCGCGCCGTATGCGGCCCATAACTTCATGTACCCGGGAGGGTGTT
GTGGATTTCAGCTTTACCGAAGAGCAGTTGATGCTGCAGGACGTGGCGCGGCGCATCGCG
CAGGAAAAGATCGCCCCCAGCGCGGAGCACCATGACCGCACCGGCGAGTTCCCGCTGGAC
AACATCCGCCTGCTGGGCGAGAACGGCCTGATGGGCATCGAAGTGCCGACCGAGTACGGC
GGTGCGGGCATGGACCCGGTTGCGTACGTGCTGGCGATGGTGGAGGTCGCCGCCGCCGAC
GCCGCTCACTCGACCATCATGTCGGTCAACAACTCGCTGTTCTGCAACGGCATCCTCACC
CACGGTACCGAGCAGCAGAAGCAGACCTACGTGCGTGCCATCGCCGAAGGCACCGCCATC
GGCGCGTTCGCGCTGACCGAGCCGCAGTCCGGTTCCGATGCCACTGCCATGCGCTGCCGC
GCGGTGAAACAGGCCGACGGCACTTTCGTCATCAATGGCAAGAAGAGCTGGATCACCTCC
GGCCCGGTGGCCAAGTACATCGTGCTGTTCGCGATGAGCGAGCCGGACAAGGGCGCGCGC
GGCATCACCGCCTTCATCATCGATACCGACAAGGCCGGTTTCGGTCGTGGCAAGACCGAG
CCCAAGCTGGGCATCCGCGCCTCGGCCACCTGCGAGATCGAGTTCAACGATTACGTGGCG
CAGGCCGAGGACGTGCTGGGCCAGGAGGGCGAGGGCTTCAAGATCGCCATGAGCGTGCTC
GATGCCGGCCGCATCGGTATCGCCTCGCAGGCCATCGGCATCGCCCGTGCCGCCTATGAA
GCGACCCTGGAGTACGTGAAGGAGCGCAAGGCCTTCGGTGCCGCCATCGGCACCTTCCAG
ATGACCCAGGCCAAGATTGCCGACATGAAGTGCAAGCTGGATGCAGCGCTGCTGCTGACG
TTGCGCGCGGCTTGGGTGAAGGGCCAGGGCAAGCGCTTCAGCAACGAAGCCGCCATCGCC
AAGCTCACCGCCTCGGAAGCGGCGATGTGGATCACCCACCAGGCGGTGCAGATCCACGGC
GGCATGGGGTATTCGAAGGAGATGCCGCTGGAGCGTTACTTCCGTGATGCCAAGATCACC
GAGATCTATGAAGGCACCTCGGAAATCCAGCGCCTGGTGATCGCCCGCAACGAAACCGGG
CTGCGCTGAGACGCAACGGCCGCGCCGCTGCAATGGCGGCGCGGCCGGTCGATCCACGCC
ACGCGTGGATGCGCTGTGCTCTTGGCCGAACGATGCCGGATCTGTTCCAATGCAGGCCGT
TTCCATACGGTCTGCACAGATGATCTATCGTGGTTGGGGAATCCTGACACTGATCACGCC
GATCGCAGCGATCCTGCTGCTGGCGTATTTCTTCCCGCACGCAGGCCCCAAGGGCAACAC
CCCACTCTCGCAGGTGTTGCTGGGTGCCAGCATTGGCGCGGCGGTGAACGTGCTGCTGGG
CCTGTGGCTCAACCGGGCACCCCGGCAGAAGGGCGAAGTGGCGCCCCATCATTTCTTCTT
TGTGCCCATGCAGTGGGCTGCACTGGTAATCGTGGCAGTGTGCCTGGTGGTCGCGCTGTT
GCGCTGAAACGTGACTCGAACGGCGCCCACCAAGGTTGGCGGCTACCGGGCATGCCGTTG
CCCTGGTAGATGCCAACCTTGGTTGGCATGAATTCAAAGGCGGCAAGAAAAAGGCCCCGG
ATCGCTCCGGGGCCTTTTCGTTTCAGCGCACTGCCGGATCAACGATCCGGGCGGTGTGCA
GCATCCGCGTCGCGCTGGCGTTCCATGAACTCCTTGGACGGTTCATCCAGCTTGTCGCCC
AGCATGCGGCGCACGACCACGAAGAACACCGGGATCATCAGCAGGCCGAGCAGGGTGGCG
AACAGCATGCCGCCGATCACGCCGGTACCGATGGCGTGGCGGGAATTGGCGCCGGCGCCG
GTGGAGATCGCCATCGGGATCACGCCCATGATGAACGCGAACGAGGTCATCAGGATCGGG
CGGAAGCGCAGGCGGGCCGCTTCGATGGTGGCATCGCGCAGGTTCTTGCCGGCTGCGCGC
TGCTCCACCGCGAACTCCACGATCAGGATCGCGTTCTTCGCGGCCAGGCCGATCACGGTG
ATCAGGCCGATCTTGAAGAACAGATCGTTGGGCAGGCCGCGCAGCATCGACAGGCCCAGT
GCGCCCAGCACGCCCAGCGGCACCACCAACAGCACCGCCACCGGGATCGACCAGCTTTCA
TACAGGGCGGCCAGGCACAGGAACACCACCACGATGGACAGCACCAGCAGCAGCGTGGCG
GCATTGCCGGCCAGGATTTCCTGGTAGGACATGCCGGACCAGTCGTAGCCGAAGCCGGCC
GGCAGGTCGTCGTTGACGATGCTCTCCATGGTCTGCATCGCTTCGCCCGAGCTGGTGCCC
GGGGCCTGCGAGCCGACGATGTTGATCGCCGAGTAGCCGTTGTAGCGGCTCAGCGACGGC
GGTGCCGACACCCATTCGGACTTGACCACCGTGTTGAGCGGGATCATCGCGTTGGTGCCA
TCGGCGTTCTGGGTCAGGGTGGAGGGGCTGTAGAAGCTCTTCAGCGACTCCTGGCCGGTG
CGGTACGGGCCATCGGCCTGCATGGTCACGCGCTTGATGCGGCCTTCGTAGAAGAAGTCG
TTGACATAGACCGGGGCCAGCATCAGCTGGATGGTGCTGTACACGTCCGACACCGACATG
CCCATCGACTGCGCCTGCACGCGGTCCACGTGCAGCTGCAGCTGCGGGGCGTTCTCCAGC
CCGTTCGGACGCACGCCGACCAGGGCTTCGGGCTTCTGCGCGGCCTTGCCCAGCAGGATG
TTGCGCGCCTGGGTCAGCTGTTCGTAGCCGGCACCACTGCGGTCCTGCAGCCACATGTCG
AAGCCGCCGAACTGGCCGAGGCCCTGCACGGTGGGCAGGTTGACCACGAAGATCTGCGCT
TCCTTGATGCCGTAGAACGCGCCGTTCATGTTCTGGATGAACTCGGGCGCGGTGAACTTG
CGTTCCTCCCACGGCTTCAGGCGGATGAAGCCCATGCCCACGTTCTCGCCGGAACCGACG
AAGCTGAAGCCGGCCACCTGCAGCATGCCTTCATAGCCATCCTGCTTTTCCAGGATGCCA
CGCATCTGCGCGAACACTTCGTTGGTCTGGCCCTTGGTCGAGCCCGGCGGCAGCTGCACG
ATCGCCAGCGCATAGCCCTGGTCTTCTTCCGGCAGGAAGCTGCCCGGCATGCGGGTGAAC
AGGAAGCCGCACAGCGCGGTCAGCACCACGAACAGGATCATCCAGCGCGGCGCATGGCGC
ACCGCCGAGGTGATGTGGCCCACGTAGGTGTGGCTGATCTTGTCGTAGTACTTGTTGAAG
GTGCGGTAGACGATGTTCGGATTGTCGTTGTGCGTCGGCTTGAGGAAGGTCGCGCACAGC
GCCGGGGTGAAGCCCAGTGCCAGGAACGCCGAGAACGCCATCGAGATGGCGATGGTCAGG
GCGAACTGCTTGTAGATCTCGCCGGCGGCGCCGCCCTGCAGGGCGGACGGGATGAACACC
GCGGCCAGCACGACGGTGATCGCCACCACCGCGCCGGTGATCTGGGTCATCGCCTTCTGC
GTGGCCGGCTTCGGCGCCAGGCCTTCCTCGCTCATGATGCGTTCGACGTTCTCGATCACC
ACGATCGCATCGTCGACCACGATGCCGATCGCCAGCACCATCGCGAACAGGGTCAGCTGG
TTGATCGTGAAGCCGATCATCCACATGCCCAGGAAGGTACCGAGCAGGGCGACGGGGATG
ACCAGGGTCGGGATCAGTGTGGCGCGGAAGTTCTGCAGGAAGATCAGCATCACCAGGAAC
ACCAGCAGGACCGCTTCAAACAGGGTCTTGACCACTTCCTGGATCGAGATCTTGACGAAG
GTGGTGCTGTCGTACGGCGAGAACCAGGTCACCCCGGACGGGAAACTGGGCTGCAGCTCG
TCCATCTTGGCGCGCACCGCTTCGGCCACGTTCAGGGCGTTGGCGCCCGGCAGCAGCTGG
ATGGCGAAGGCGCCGGTCGGCTTGCCGTTGTACTGGGTGTCGAAGCCGTAGTTGTTGGCA
CCGAAGGCGACGCGGGCGATGTCCTTGAGCAGCACGCGCGAGCCATCGGCGTTGGCGCGC
AGGATGATGTTCTCGAATTCCTGCGGCGAGCTGAAGCGGCCTTCGGCCGAGACCGTGGCG
GTGAAGTGCTGGCCTTCCGGCGACGGGTCCGAACCCAGCGCACCGGCGGCGAACTGCACG
TTCTGCGCACGTACCGCGGCCAGTACCTGGCTGGCCGACAGGCCATAGCCCTGCATCTTC
TCCGGGTTCAGCCAGATGTTCATGGCGTACTCGGAACCGAACTGCTGGGTGCTGCCGACG
CCGGGGATACGCGAGACCTGGTCGAGCACGCGCGAGCCGACGATGTCGTTCAGGGCGTCA
CGGTTGATGGTCGGGGTATCGGACTGCAGCGCCACCACCATCAGGAAGCCGGCATTGGCC
TTGGCCACCACCACGCCCTGCTGGGTCACTTCCGAAGGCAGTCGTGGCGTGGCCAGCGAC
ACCTTGTTCTGCACCTGCACCTGGGCGATGTCCGGATCGGTACCGGTCTCGAAGGTCAGG
GTGATCTGCGCGCGGCCGTTGGAGGCCGACGAGGAGCTGAAGTACAGCAGGTGATCGATA
CCGGTCAGCTGCTGCTCGATCACCTGGGTGACCGATTTCTCGGTGGTGTCCGCGCTGGCG
CCCGGGTAGGTCGCCGAGACGGTGACCTGCGGCGGGGCGATGTTGGGATAGGACTCCACG
CCCAGGTTGAGGATCGCGATCACGCCGCTGAGCGAGATCAGGATCGCAACCACCCAGGCG
AAGACTGGATGTTCGATGAAAAATTTAGGCATGACGGAAGGTTCCCGTTACTGCTTGTTC
GAATCGGTGGCGGCCGGCTTGGCCGCATCGGCCTGTTCCGGCTTGGCCGCGTCGGCCGGT
GCCTTGCCTGCCGCCGGTGCTGCGCCCGCCGGAGCGGCGCCGCCTGCGGCAGGCTTGCCG
TTGGCGTCCTGCCCCGGGGTCCACGGCTTGGCCACCGCCGGTGCACCTTCCTTGACCTTC
TGCACGCCGGCCACGATCACCTTGTCACCGGCGGCCAGACCGTCGCTGACCAGCCAGTTG
CCGTTCTGCGCGCCATCGGTCTTCACGTTCTTGCGCACCACCTTGCCGTCGGCACCGACC
ACCATCACGTAGCCGCCGGTGGTGTCACGCAGCAGCGCCTGCTGCGGCACCAGGTAGGCA
TTGTTGCGCTCGCCCAGGTTGGCCTGGAAGCTGACGAAGGCGCCCGGCAGCAGGATCTGC
TGGGGGTTCGGCAGCAGCGCACGCAGCGACACCGCACCGGTGGCCGGGTCGACCGTGGTC
GAGGAGAAGTCCAGCGTGCCCGGCTCACCATAGGTGCTGCCGTCGGCCAGCTTGACGTTG
ACCGTGGCCTTGCCGTCGCCGGACAGCGCCAGCGAGCCCTTGGCCTGCTGCGCGCGAAGC
TGGGTCAGCTCATCCACGCTCAGCGAGAAGTTCACATACAGCGGGTCGAGCTGGTCAACG
GTGGTCAGCAGGGTCACATCGCCCTGGCCGACCAGCGCGCCCTCGGTGACCTGCTGCTTG
TTGGCCACGCCACTGATCGGCGCGGTCACTTCGGCGTAGCCCAGGTTGATCCGCGAAGAG
GTCACTGCCGCTTCGGCCTGCTTGACGGCGGCCAGGGCGGTGCGCTCGGCCGATTCGGCG
TTGTCCAGGTCGGACTTGGAGACGAACTGCTGCGGCGCCAGCGAGCGCGCGCGATCGGCG
GCGACCTTGGCATTGGCGTAGGTGGCGCGGGCCGAAGCCAGCTGGGCCTCGGAGGCGTTG
AGCGAGGCACGCAACGGCGCCGGGTCGATCAGGAACAGGGTCTGGCCCTGCTTGACCTGC
GAACCTTCCTGGTAAACGCGCTTGAGCAGCACGCCGGGTACGCGTGCGCGGACGTCGGCG
CTGCGGAACGGCGACAGGCGGCCGACCAGCTCGCGCTGCAGCGGCAGGGTCTGCGGCTTG
GCGTCGATCACGCCCACCTCCGGCGGCGGGGGCGTCTGCTGTTCCGGCTTCTTGCAGGCA
GCCAGCGCGACAGCAACGGCGCACGTCAAGGCAAGGGTGCGGAGTGGGGCGGTCATCAGG
AGGAACTCCGGGGTTGGTTTGTAGACGGGGCCGGCGACGGCTGTGGCGCGAACGCGCGCA
GGAAGCTGTCGACGGAGAACTCTGCCCAGCGCCGACGCAGGAGCGCGTCATCACGATGGG
GGGTATGGAAGCGCTGTTTGTCGAAATCCTGACCGGCGATCATGCTCAGCAGCAGTTCGG
CCATGAAGTGCGGGTCGTCATGCCGGAGCTGGCCTTGCATGCAAACGGTTTCAATCCATT
CAGCAAGATGAAGCGTCAGCGCGCCGGCACCGTGCCGGTACAGCGTACGCGCCTCTTCGG
GAAACTGGGCTGCCTCGGCTGCAATCAGCCGGCAGGCCTGTCCTACGTGCGGTTGGTTGA
AATGCTCCAGGAAGTCGGTGGCGAACTGGAGAAGGCTGGCACGCAGGTCGTCACTGCGGA
GTGCACGCAGCATGGCCCCGGTGGCGTGGCCGACGTGGCGCTGCATCACCCGGCGCAGCA
GTTCCTGCTTGCTGCCGTAGCGCGAGTACAGGGTCTGCTTGGAGCAGCCGGCATGCTGGG
CCACTGCGTCCATGCTCATCTGCATGCCCTGCTCGGCCAGCAGTCTGCGCACGGCATCGA
ACACGCGCTCATCGCGCGCGTCGAGGGCAACGGGGAGGTAGGCCGGGTTCACGCGGTGGA
CTATACCGTCCAGTTCAGGATTGTGGAATCGAATCGGCGTCGCCGCGTGTGTCTTTCGGT
AACACGCTTTGCCGATCCTGTCGGCACTGCTGAAGCAGGCGCCAGCTCCATACCGGAGCG
AACTGAATAGGCGTCTAAACCGCAGCAAACCCGAATCTGCTTATTCCGTCCTGCAGCAAG
GCCTTTTCGTGCGGTAGGGCTACAATTTCATTTTCCCAACTGAGCAAGCGCATCGCTCTG
CCATGAAACCGCAAAAAACCGCAGCCAAGACCGTGAAAAACAAGACGAAACCAGCAGAGT
CGGAGGTCGCAGTGACCGCTGGTTTCTCCCTGGAGCCGGTGTACACGGCCTTGCGCAAGC
GCTACCCCGCGGCCGCACAGGCCGAAGCGGTGGCCTTCGCCACTGACTTCTACAAGCGCA
TGGAATCGGACGAGTTCCCGCACCACAGCGCTGAAGAGTGGGCCGCGCTCGCGGCTGAGA
CGCTGGAATTCGCCCGTGCCCGCAAGGCCGGCAAGGCCAACGTCCGCGTGTTCAATCCGA
CTGCGAAGGCCAACGGTTGGGAATCGCCGCACACCGTGCTGCAGATCGTCAACGACGACA
TGCCGTTCCTGGTGGATACCGTCACCATGTCGCTGGCCGAGCAGGGCGTGGGTGTCCACG
TGCTGGGCCACCCGGTGCTCCGCTTCACCCGCGACAAGGCCGGCAAGCTGGTCAAGGTCG
GCGAGGGCGATGCCGAGTCGGTGATGCTGCTGGAGATCGACCGCCAGCCGGCCGACGCCA
TGGCTGCCATCGAACAGGCCATCAACAAGGCGCTGGACGAAGTGCGTGCGATCGTGCGCG
ACTGGCAGCCGATGAAGGACAAGGCACTGGCGCTGGCCGACGACCTCGGCAGCCGCCAGC
TGCCGGTCGACGACGCATCGCGCAAGGAAGCACAGGAGTTCCTGCGCTGGGCCGCCGACA
ACCACTTCACCTTCTTCGGCTACCGCGAATACCGCGTCGAGAAGCAGGGCAAGGAAGAGG
TGCTGGCGCCGCTGAACGACACCGGCCTGGGCCTGATGCGCGGCAAGGACAAGTCCGCCG
CCCGTCCGGTCAAGACCCTGGCCGCGCAGGGCCTGAACACCACGTCCGGTCTGAAGGATG
CGCTGATCCTGACCAAGACCAATGCCCGTTCGCGCGTGCATCGCGCTGGCTACATGGATT
ACATCGGCGTGCTGGAATTCGACGCCAAGGGCAAGATCATCGGCGAGCAGCGCTTCCTCG
GCCTGTTCACCTCCAGCGCCTACAACCGCCGCCCGTGGGAAATCCCGCTGGTGCGCCAGC
GCCACGAGCACGTGATGAAGCAGTCGGGCCTGGCCCCGGCCAGCCACAGTGGCAAGGCCC
TGCGCCACATCCTGGAAACCCTGCCGCGCGAAGAACTGTTCCAGTCCAGCGAGGACGAAC
TGTTCCGCACCGCGATGGGCGTGCTGGGCCTGCAGGAGCGCGTGCGCAGCCGCCTGTTCC
TGCGCCGCGACAAGTACAGCCGTTTCATCTCCGCGCTGGTCTACCTGCCGCGTGAGCGCT
TCAACACCGACGTGCGCCTGCGCATCGAAGCGATGCTGAAGGACGCGCTGCACGGCGAGT
ACGTCGACAGCTCGGTGGTGCTGGGCGAATCGCCGCTGGCCCAGGTGCACCTGATCGTGC
GCCCGAAGCCGGGTGAGATGCTCGACGTCGATACCGCCGAACTGGAGCAGAAGCTGGCCC
AGGTGCTGCGCAACTGGCAGGACGACCTGCGCGAAGCGCTGGTGGCCCGCCACGGCGAGA
CCGAAGGCCTGCGCATCGCCGCCCGTATCGGCAAGGCGCTGCCGGCCGGCTACATCGAAG
ACAACAGCACCGCGGTTGCCGCCAACGATGTCAGCCAGCTCGACGCCCTGACCGGCCCGG
ACGACCTGCGCCTGAGCCTGCAGGCCGTGCCGCGCGAAAGCGGTGATGGCCTGCGCCTGA
AGCTGTATCGCCAGCTTGACGACATTCCGCTGTCGGACGCGCTGCCGATGATGGAAAACA
TGGGCCTGCGCGTGATCGCCGAGCGTCCGTACCGCCTGTCGGTCGACAACGCCCCGGTGT
ACGTGCAGGACTTCGAGGTCGAGTCGACCGCCGGCGCGATCGATGCCGCCAGTGTCGATG
AAGCCTTCGGCGAGACCTTCGCCCGCGTCTGGCACGGCGATGCCGAGAACGACGGCTTCA
ACCGCCTGGTGCTGGCTGCCGGCCTGCACTGGCGCCAGGTGGCCATGCTGCGCGGCTACT
GCAAGTACCTGCTGCAGACCGGCGTGCCGTTCTCCCAAGCCTACGTGGAAGGCACCTTCG
CGCGCTACCCGCTGCTGGCCCGCCTGCTGGTCGAGCTGTTCGAAGCCCGCTTCGATCCGG
CCACCGGCCACGAGAGCAAGGACGACATCGCCGCCGGCCAGGCCCAGCTGAAGGCCCACT
TCGACGTGCTGGCTGCCGGTGACGATGCCACCCTGAAGGTGCTCAAGACCGTGGTCGACG
CCCGCAAGGGTGACCGCGACGCGCAGATGCAGGCCGCGCGCGATGCGCTGCTGAAGCTGA
TGGACCGCGTGTCCAGCCTGGACGAGGACCGCATCCTGCGCTCGTTCATGGGCGTGATCG
ACGCGACCCTGCGTACCAGCTACTACCAGATCGATGCCAACGGCCAGCACGGCCATGTCA
TCAGCTTCAAGTTCGATTCGGCGCTGGTGCCGGACCTGCCGAAGCCGCGCCCGTACCGCG
AGATCTTCGTCTACGGCCCGCGCGTGGAAGGTACCCACCTGCGCTTCGGCGCGGTCGCCC
GTGGTGGCCTGCGCTGGTCGGACCGTCGCGAAGACTTCCGTACCGAAGTGCTGGGCCTGG
TCAAGGCACAGATGGTCAAGAACACCGTCATCGTGCCGGTCGGCGCGAAGGGCGGCTTCT
TCGCCAAGACCCCGCCGGTGAACGGCGACCGTGATGCGATCTTCGCCAACGGCGTGGCCT
GCTACAAGCTGTTCATCCAGGGCCTGCTGGATATCACCGACAACATCGTCAACAACAAGA
TCGTGCCGCCGGTGGATGTCGTGCGCCACGACATGGACGATCCGTACCTGGTGGTGGCCG
CCGACAAGGGCACTGCGACCTTCTCCGACATCGCCAACGGCCTGGCCATCGCGCACGGCT
TCTGGATGGGCGATGCGTTCGCCTCCGGTGGTTCGGTCGGTTACGACCACAAGGGCATGG
GCATCACCGCACGCGGTGCGTGGGAGTCGGTCAAGCGCCACTTCCGTGCGCTGGGCCGTG
ACAGCCAGAGCCAGGACTTCACCGCGGTCGGCGTCGGCGACATGTCCGGCGACGTGTTCG
GCAACGGCATGCTGCTGTCGCGCCACATCCGCCTGGTGGCTGCGTTCGATCACCGCCACA
TCTTCCTGGACCCGAACCCGGACGCGGCCACCACGTTCGTCGAACGTGAGCGCCTGTTCA
CCGTGCCGCGTTCGAGCTGGGCGGACTACGATGCCAAGCTGATCAGCAAGGGCGGCGGCG
TGTACCCGCGCAGCCTGAAGTCGATCGAGATCACCCCGCAGGTGCGTGAAGCGCTGGGCC
TGGACGAGAACGTCAAGGCGCTGTCGCCGAACGAGCTGATGAGCGCGATCCTGAAGGCAC
CGGTCGACCTGCTGTGGAACGGCGGCATCGGTACCTACGTCAAGGCCGCCAGCGAGCAGC
ACAGCGATGTCGGCGACCGTGCCAACAACGCGCTGCGCGTGAACGGTGGCGAGCTGCGCT
GCAAGGTGGTGGGCGAGGGCGGCAACCTGGGCATGACCCAGCTGGGCCGCATCGAAGCCG
CGCAGGCCGGCGTGCTGCTCAACACCGACTTCATCGACAACTCGGCCGGTGTCGACACCT
CCGACCATGAAGTCAACATCAAGATCCTGCTCAACGATGTGGTGCGGGCCAAGAAGCTGA
CCGTCGAGCAGCGCAACAAGCTGCTGGCCTCGATGACCGATGAAGTCGCCGAGCTGGTGC
TCAACGACAACTACCGCCAGAACCAGGCGCTGAGCCTGATGGAGCGGATGGCGGTCAAGC
GCCTGGGTTCCAAGCAGCACTTCATCCGTACCCTGGAACAGCAGGGCCTGCTTGATCGCC
AGATCGAGTTCCTGCCGTCCGATGCCGAGCTGTCGCAGCGCAAGGCGCGCGGCCAGGGCC
TGACCCGTCCGGAACTGTCGGTGCTGCTGTCCTACTCCAAGCTGGTGGCATTCGCCCAGC
TGCTGGATTCGGACATCCCGGAAGATCCGTACCTGTCCAAGGAACTGCAGCGCTACTTCC
CGACCCCGCTGCAGAAGAAGTATGCCGACGCAATGGAGCGTCACCGCCTGAAGCGCGAAA
TCATCGCCACGGCCGTGACCAACCAGACCATCAACCGCATGGGCGCCACCTTCCTGATGC
GCATGCAGGAAGACACCGGCCGTTCCATCGCCGAGGTCGCCAAGGCCTACACGATCAGCC
GTGAAACGCTGGATGCACGCGCGCTGTGGGCGCAGATCGATGCCCTCGACGGCAAGGTGT
CGGAGTCGGTGCAGATCGACGCCTTGGAAGTGATCTGGAAGCTGCAGCGCTCGTTCGTGC
GCTGGCTGCTGTCGCGCCCCGGCGCGATGCCCGGCATCACCGAAGCGGTCAACCGCTACC
AGGGCCCGTTCAACGACATCCGCGTTGCCTCGGGTGTGCTGCCGGATTCGCAGCGTCCGA
CCTACGAAGCCCTGGTGGCCGAGTGGAAGGAAAAGGGCCTGCCGTCCGCGCTGGCGCAGC
AGCTGGCCGAACTGCACTTCCTGGAGCCGGCGTTCGACATCATCGAACTGGCCCGTACCC
GCAAGCTGAAGCCGGTGGACGTGTCCAAGGTCCACTTCCGCCTGGGCGATGCCCTGCAGC
TGCCGTGGCTGTTCGAGCAGGTCGATGCGCTGGAGGTCAATGGCCGTTGGCACGCGGTGG
CACGTGGCGTGCTGCGTGACGAGCTGGCCGCCAACCACCGCAACCTGGCGGGCCAGGTGC
TGGGTACCAAGGGCAGCAGTGCCGAAGCAAAGGTGGCGGCCTGGATGGGGCGCGACGACA
GCAGCCTGCGCTTCACCCTGGCAATGCTGGCCGAACTGGCCGAGCAGAAGACCCTGGACT
ACCCGACCGTTTCGGTCGCGGTGCAGCGCCTGGGTCAGCTGGCCGCGCATGGTGCGTAAG
CGCATTCGCGCTGACGCCCCACGGTTTGCTCTGCAAACCGTGGGCCCCATGCCAACCATG
CTCCCAGACCCCCGCGCCGTTGGCGCGCCCCCCTGACTCAGGGGGGGCTCCTGATCTGCA
GCAGTTGGAGGAACGGCCCCGCGAAAGCGGGGCCGTTCTGCATTGCCGGGTAGTGCCGGC
CGCTGGCCGGCAACCGCGCGGACCACAATCGGGTGCAGCTGCCGGCCAGCGGCCGGCACT
ACCGGGTATGCTCTTGCTGGCACACCCACCCGGATCCACCGATGAGCGACACCCCCCGCA
TCGCTTTCCTGGCCAGCGCCACCGAACCTGCACAGATGGCCCGCGCCGCGATGGTCTCGC
GTTATGGCGATCACGCGCCGGAGCAGGCCGACGTGCTGTGTCCGCTGGGGGGCGACGGCT
TCATGCTGCAGACCCTGCACCGGCATGGGCACCTGGGCAAGCCGGTGTTCGGCATGAAGC
TGGGCACCGTCGGCTTCCTGATGAACCAGTACCGCGGCGACGACGACGTGCAGGCCCGCA
TTGCGCGTGCCGAACCGGCCAACCTGCGCCCGCTGGAAATGGTGGCGCTGACCGAGTCGG
GCACCAGTACCGGTTCGCTGGCCTACAACGATGTCTCGCTGCTGCGCCAGACCCGGCAGG
CCGCGCATATCGGCATCGACCTCAACGGCCAGGAACGCGTGGCCGAGCTGATCGGTGACG
GCGTGCTGGTGGCCACCCCGGCGGGCAGCACCGCCTACAACTATTCCGCGCATGGCCCGG
TATTGCCGCTGGGCTCGCACACCATCGCGCTGACGCCGTTGGCCCCGTACCGGCCGCGTC
GCTGGCGCGGGGCGATCCTCAAGGCCGATACCGAGGTGCGCTTCCGCGTGCTCGATCCGT
ACAAGCGCCCGGTCAGCGTCACGGCGGATTCGCACGAGACCCGCGACGTGGTCGAGGTGA
CCATCCGCGAGTCGAAGGACCGCCGCGTGACCCTGCTGTTCGACCCGGAGCACAACCTGG
AAGACAGGATCCTGAGCGAACAGTTCGTTTTTTGAGGACAATGGGCGGCCGGCCCCGCCG
ACCGCTTGAAGGACCCCCACCGATGGGCGACAACTCCCCCCGCTTGCTGACCGTCGCGGT
GACCTCGCGCGCGCTGTTCGACCTCGAGGAAAGCCATGCGCTGTTCGAAAGTGATGGCGT
GGCGGCCTACGCCGAATTCCAGCGCCAGCACGAGGACGATATCCTCGGCCCCGGCGTGGC
CTTCCCGGTGGTGCGCAAGCTGCTGGCGCTGAACCAGGGCGCCAGCCCGGAGAACCCGCG
GGTCGAGGTGATCCTGCTTTCGCGCAACTCGGCCGATACCGGCCTGCGCATCTTCAATTC
GATCCAGCACTATGGGCTGGGCATCATCCGCGCGACCTTCACCGCCGGCGAGCCGACCTG
GCCGTACGTGAAGCCGTTCGGTACCGACCTGTTCCTGTCGGCCAACCCCGAATCGGTGCG
CAGCGCGCTGCGTCATGGCATCGCGGCGGCAACCATCCTGCCCAAGCCGCCGGGCGAGAC
CGCTGCGGCAGCCGCCGACCAGATCGATACTGGTCGCCCGGCCGGCCAGCTGCGCATCGC
CTTCGATGGTGACGCGGTGATCTTCGGTGACGAGAGCGAGCGCATCTCGCGCGAGCAGGG
CGTGGAAGCGTTTGGCCGCCACGAGCGCGAGCGCGCCCGCGAGCCGCTCAGCGGCGGTCC
CTTCCGTGGCTTCCTGTCGGCCCTGCATACGCTGCAGGAAGTGTTCCCGGCCGGCGAGAG
CGCGCCGATCCGTACCGCGCTCGTGACCGCGCGTTCGGCACCGGCGCATGAGCGGGTGAT
CCGCACCCTGCGCGAGTGGGGCGTGCGCCTGGACGAGGCACTGTTCCTGGGCGGCCGTCA
CAAGGGCCCGTTCCTGCAGGCCTTCGGTGCCGACATCTTCTTCGACGATTCGCAGCACAA
CATCGACAGCGCCCGCGAGCATGTGGCCGCCGGCCACGTGCCGCACGGCGTCGCCAACGA
GGGGTAGGGCGGACTCGACCGGTAGGTGCCAACCGTTGGTTGGCACTGCCTAGGACCCAT
GCCCACCAAGGTGGGCATCTACCACAGCGACATGCCCACCAAGGTGGGCATCTACCAGAG
CCACATGCCCCGGTAGTTGCCAACCTTGGTTGGCGCTGCCGTCAGGCCACGGGTCCGATC
AAGGGCTGCCCGACATTCCCAGCTGCAGGTCCACCACCTTCCAGCGCAGGCCCTGCGGCT
CCAGCACCACCTTCAACGGTGGCTGGCCGGGGCCGCGATCGACGTCGATCACGAATCGGT
CCAGTGCCTCGAAATGATGCTCGGCATGCTTCAGCGGCCGCGCCGGTTCGGTCGCACCGA
AGGCATCGCCGCCCTGCAGTTCATTGCGGCCACGCTTCCACAGCACGTGGCCCTGCAGCA
TCGCGCCGATCCCGGTCGGGGTCACCATGGTCTCCACTGCGGCACCGCCAAGCTGGTCGC
CCAGCCCATAGAGCAGGGCGCCGAACGGGCTGGATGCCACGTCGGGGCCGGCCTGGCGCA
CCAGGTAGTCGTTGAGCTGCGCACGCAGGCTGCTGCGCACGCGCGGGAAGTCGACGTAAC
GCTCCAGTCGGGCGGTGTCGCGCTGCTCGATGGCCTTGGACAGGCCATTGACGGTCATGT
AGGGGCCGCCGAACCACCAGGCGGCGACGGCCAGGACCAGCAGCACAATGAGTGCGGTGA
GTTTCTTCATGCCGACCAGACTGCCGCAATGGCGGCAGTGCCGGGTGAAGACTCAATGAC
TGGGCGAGCCACGGCCGTCACCGAAGGCATCGACCAGCTGTTGCCGTTCGGCCGGGGTCA
GCGCTTCCAGCCGCGTCGCCAGCACCTCGTCGAGGCTGCGGGTGCGGGTGGTGCCAAGGA
TGCCGCTGGCCACGCCGGGATGGCCCAGCGCATAGGCGAAGGCGGTCTGGGCCGGGCGTT
GGCTGCGGATCGCGGCCACTGCCCGGCGCATCTGGCGGGCACTGCGCATCAGCTGGCGGC
TGCTGGGCTTCAGCCAGGCGCGCGCCAAGTACCAGCCATCGGCCAGCCGTGGCAGGCGCG
GGCGGGCGGGCAGCAGGTGGCCCTGCGCCAGCACGGTCCCGGCCAGCACGCCGATGCCCA
CCGCCTGCAACTGGTCGATCAGCGGTTCGCGGTCCTGCTGCAGGGCGTTGTAGTCCAGCA
GCACCACATCGAAGGCGTCGGGATGGGCGATCATCCAGCGCAGGGTCGAGGCCGAGTGGG
TGTTGATGCCGGTGTGCCGGATCAACCCGCGTTCGCGCAGGCGCTGCAGCGCGGCCAGCA
GGTCGTCGTTGATGTCGTGCTCGCTGGCGCCATGCAACTGGTAGATGTCCAGGTGATCCA
GGCCGAGATTGCGCAGCGAAGCCTCGCAGCTGGCGATGATGGCTGCCGGCGAGAAATTGC
GTTGCTCGGCGCCGCTGACGCCGGCCTGGCCGGTCAGCGTGCCCCCCTTGCTGGAAATCA
CCAGCGCGTCGCGTGGGTATTGTTTCAGCAACGGGCGCAGGATGCGGCCCAGCCGCGGCT
CGGCGTGGAAACCGGAGTAGTTGTGGCCGGTGTCCAACAGGTTCACGCCCTGTGCCAGTG
CATGCTCGACCACGTTCGCGGCCGATTGTTCCGGGAATCGGCGATGCCCCCAGAAGCCGG
AACAGCCCAGGCCCACCGGCGAAACCGCCAGGCCGGTGCGGCCCAGCGTGCGGCGTTGCT
GTGCCAATGGCATCAGAATTCCAGGTCCAGCGCCGCGCACAGGTAGTCGACGAACGGGCC
GAGCGCGGCCAGATCCTTGCCCAGCGTGGACAGCAGGCGCGGACCGGTCATGGTGGCGTC
GTCCAGCGAGCGCCACATCACCCAGTTGCGGTGCTTGAGGTCGTCGATGAACTCGAAGTC
GGCGGGGAAGCCACGCGGCGGACGCACCAGCTTTTCGCTCTCCTCGAAATCGAAGCGCTT
GCGCAGGCCCGGTGCGTGCGCGGCGGCCTTCCAGCTGCCCGGGTTGTCGAGGATGAAGTG
GCGCACGCGGCGCTGGGTTTCCGGTTCCGGATGCCACAGGCCGGCACCGACGAAGCTCTC
GCCCGGCTGCAGGTGCACGTAGAACGAAGGCGCGGCTACTTCACGGCGGCGCTCATGGAA
CAGGCGTGCGCCCTGCCAAGTCTTGTACGGTGACTTGTCGTTGGAGAAGCGCGCGTCGCG
GTGGATGCGGAACAGCGAGCCGCCGACGCCGCGCGTATCGGCACGGAAGTGTTCGCTGAC
CTCGGCCAGGGCCGGTTGCAGGTCGCCCAGCAGGCGCAGGAACGGCTGCCGTACGTGGTC
TTCATACTGCTGGCGGTGGTCGTTGAACCAGGCCTTGTCGTTGTGCCGCGCCAGGCTGCG
CAGGAACCTGAAACTGGCGTCCGAGAAGTAGGTGCTCACAGTGTCTCCCGCAGGTGCTGG
CCCCAGTCGCGCAGCGATTGCAGCAGGGCCTGGCGCCGCGCATCGTCGGGCGCTTCGGCG
GCCAGTGCATCGAGCTGCTGCTGGTACTGGGGCAGGTTGAGTTCGCCCAGCCCGCCGTCG
CCGAGCAGGCGCTGGCGGCGGTAATCCTGCCAGCGCTGGCGTTCCGCCGGCGCGAGGCTG
TCGGGGTGGTTGCGCGCGCGGTAGCGGAACAGCAGCTCCGGCAGGCGCGGGTCGCGGAAA
CGGCCTTCCAGCGCGGCCAGCTGCTCGGGCGCGGTGGTGCGTGCCAGCGCAAGCAGCGGT
TTGTCGCCGTTGCCGAGGAAACCGTCGTACAGCGAGGCATCGACGTCGGCCACGGTGGCG
ACGCGGGGCTGGTTGTAGACCTGGCGCGCCTTCTCGGCCAGCTGCGGGGCGAACGCGCGC
AGCCGTTCCACCTTGGCCTCGATCGCGGCCACGTCCAGGCCGAGGCGCGCGTGGTCATCG
GCGCGCAGGTGGTTCCAGGCGATCAGCGCTGGCACCTTGTTCAGATGCACTTCCTTCAGC
GGCACCCGCGCCACGCCTTCGGGCAGCTCGCTGGCGCGCAGGTAAAGGCGCTGTGCGATC
ACCTCGGCCGGCAGTTCCAGCAGGTCGTCGATCTCGCCTTCCAGGTCGAACACGATCACC
CGGTTGTTGATGATGGGGTGCACGGCCAGCGGCAGTACTGGCGCCGCGCACAGGCGACTG
GCCGGGTAGCGCATGGAAATGTGCAGTACCGGCTTCATCGCGGCCACGTCCAGCAGGCCG
CCGACGAAGCGCTTGTCACGCAGCTTCAGCGCGTACTCCCACAGGCGCGGCTGCGACTGC
TTGAACAGGCGTGCCATGCCGATGGTGGCACGTACGTCGGACAGCGCTTCGTGCGCATCG
CCCTCGCGCACGTTGTTGGCCTCGGCCAGGTGCTCGAGCTTGAACGAGGTGGCGCCGTCC
TCGCGCAGCGGCCACTGGATGCCGTCCGGGCGCATCGCGCGCATCAGGCGCAGCATGTCC
AGCAGGTCCCAGCGCGAATTGCCGTTGCGCCACTCGCGCTCGTACGGGTCGTGGAAATTG
CGGAACAGCCCGTAGCGGACGAATTCATCGTCAAAGCGCAGCGTGTTATAGCCCAGCGCG
CAGGTGCCGGGGCGCGACAGCTGTTCGTTGATGCGGTCGAAGGCCTCGGCCTCGCTGATG
CCCTCGGCCAGGGCCTGCTGCGGGGTGATGCCGGTAACCAGGGTGGCCATCGGCGAGGGC
AGCAGGTCATCGGCCGGGCGCACGAAGAAGCTGACCGGCGTATCGATCTCGTTGAGGTCG
GCATCGGTACGGATCGCGGCGTACTGCGAGATGCGCGTGCGCCGCGGGTCCTGGCCGAAG
GTTTCCAGGTCGTAGAACAGGAAGCTGTCGGCCATCAGTGCGCGCCCTCCAGGACCGGCA
GCTGCGCGTGGATCTGCGCTTCCAGCGCGGCCCAGTCGATGTTGTCCAGTGAATCGTGAC
CGGTGGTGGCGGCCACCAGCATGTCGCGTTGCAGTTCGGTGCGGCGCAGCGCCTCGGCGT
ACGGTGTGTGCAGGAAGGTGACCATCGTGTAGTGCGGCACGAAGCGGGTCGGCCAGCGCC
GCTGCAGTTCCTGCTCCAGTTCGCGCTGCAGCAGGAACGCAGGATCGGCGACACGGTCGC
GCATCTCCAGGTAGTTCTCCAGCGCCATCTGCTGGATGGCACGTGCATTCGGCTTGCGCT
CGGCTTCGAACGCGGCGAACGCGCCTTCCAGGTCATCCGCTTCCATCAGGTGGCGGGCCA
GCGCAACGCAGTCCTCGAACGCGCAGTTCATGCCCTGGCCGTGGAACGGCACCATCGCAT
GCGCGGCATCACCGATCAGTACGGCGCGACCGTGCTGGTGCCAGCGCTCCAGGGTGAGCG
TGCCGAGCAGCCCCGGCGGGTGCTGTTCCCAGTCCGCGCGCAGGTTCGGGATCAGCGGCA
GGGTGTCGGCGAACTCCCGCGCGAACAGCGCCTCGGCCTGCGCGCCGGTGTTGACCGTGG
CGAAGCTGGGATCGCCCTGGTTGGGCAGGAACAGGGTGACGGTGAAGGTGCCTTCGTGGT
TGGGCAGGGCGATGCACATGTAATGGCCACGTGGCCAGATGTGCAGCGCATTGCGCTCGA
TGCGGAAGCTGCCGTCGGCGGCCGGAGGGATCTCCAGCTCCTTGTAGGAGTGGTCGAGGA
AGGCGATGTCCTCGCCCAGCGGGGCACGGCGGTTCATCGCTGCGCGCAGGGCCGAACCGG
CGCCGTCGGCACCGATCAGGGTGTCGAAGCGGATGTCGTGCGGGCTGTCGTCGCGGTCAT
CGATGAAACGCGCGTAACCGGCGTCGAAATCAACGGTGTGCAGGCGCCGATGGAAGTGCA
CGGTGGCGCCGGCCTGCTCGGCCAGTTCCAGCAACGTGGTGTTCAGATCGCTGCGGTGGA
TCGACCAGATCACTTCGCTGTCATCACGGCCATAGCGCTGCAGCTGCGGTTCGCCGTCGC
GGGGGTGCACCATGCGGCCGCGCATCATCACCGCGCGTGCCATCACTTCGTCCTCCACAC
CCGCCTGGCGCAGCGCATTGCGCCCACGCTCGGCCAATGCCAGGTTGATCGAGCGGCCAC
TCTCGTAATCAGCCACGCGCGGATCACCGCGGCGTTCGTACAGGGTGATGCGCCAGCCTT
GCCGCGACAGCAGGATGGCCAGCAGGGACCCGGCCAGGCCGGCACCGATAATGCTCAACG
AGCGGGAAGCATGTGCGATCAACGAACTGTCCAGCAGCAGGGGAGGGACCGGCTCAAAGG
CCGGCCCAGGCTTCCACTTCCTCGACGAAGTGGTGCACGTCCAGGTAGCGGTTGTAGAGC
GGGGTGGGCGAGATGCGGATCACGTCGGGTTCGCGCCAGTCGCCGAGCACACCGATGCCG
CGCAGGTGCTCGAACAGTGCGCGGCCACGCTCGCGGCCACCGATCACGCGCAGCGACAAC
TGGCAGCCGCGGCGCTGCGGATCGGCCGGGGTGATGATGTCCAGCACCTGCGGCAGGCGC
GCGCGCACCAGTGCTTCGAGCATGCCGGTGAGCGCCAGCGATTTGCTGCGCAGCGCCTCC
ATGCCGGCACGTTCGAACAGGTCCAGCGAGGCACGCAGCGGTGCCAGGCCGAGGATCGGT
GGATTGCTCAGCTGCCAACCCTCGGCGCCGATGGCCGGGGTGAACTGCGGCGCCATCTGG
AAACGGGTGGCTTCCTCATGGCCCCACCAGCCAGCAAAGCGCGGCAGGGTGGTATCGCGG
TGGTGGCGCTCGTGCACGAAGGCGCCAGCCACTGCGCCCGGGCCGCTGTTGAGGTACTTG
TAATGGCACCACACGGCGAAATCGGGGGCCACGTCATGCAGGCGCAGCGGCAGGTTGCCG
ACCGAGTGCGCCAGGTCGAAGCCGATGCGTGCGCCCTGCAGGCGGGCGGCGCGGGTGATC
GCATCGAGGTCGAAGGCCTGGCCGGTGCGGTACTGCACGCCAGGCCACAGCACCAGCGCC
AGGCGCGGGCCGTGTTCGGTCATGGCGCGCTCGATGGCGTTCAGTGAAATCGTGCCGTTG
GCTTCGTCCGGCTGCACTTCCACCAGGCACTCGGCCGGGTCGAAGCCATGGAAGCGGATC
TGGGCTTCCACCGCGTGGCGATCGGTCGGGAACGCGCCGGCTTCCATCAGGATCACCGGG
CGCTGCGTGGTCGGCCGGTAGAAGCTGACCATCATCAGGTGCAGGTTTACGCTCAGCGTG
TTCATCGCCACCACTTCGCTGGGCAGCGCGCCAACCACGCGGGCCAGCTGCGCGCTCACC
AGGCGGTGGTAGGACAGCCATTGCGTCGGGCCGGTGAAGTGGCCTTCCACCGCCAGTTCG
CCCCACTGCTTCATCACTTCCTGCACCGCTGCCTGCGCGCCGCGCGGCTGCAGGCCCAGC
GAGTTGCCCACGAAGTAGGTCTGCTCGCCGCCCTCATGGCGCGGAATCAGGAATTCACTG
CGCAGCGGGCGCAGCGGATCGGCGGCGTCCAGGGCGATGGCGTGGGTGCGGCTGAGCAGG
TCGGACATGGTCGGGCAACAGGCTGCAACGGGACCGCCAGTGTAGCGCCTGGGGCATGGC
CCGGTAGCAGCCGGCCCGGCACCAGCGCCGTGTGATCCGGTAGTCGCCAACCTTGGTTGG
CGCACGTACAAGAAAGCGCCCACCAAGGTGGGCATCTACCAGGGCGGGAGCGAGCAAGCG
CCCACCAAGGTGGGCGACTACCGTTCGAGGGGCTCAGCCCGCCGCCGGCGCCGGCAGCGG
ATCCACGTGCCCGCACTGGCTGCAGGTACGCAGCTCCAGGCTGGCGTGGTAGCGCGCAAA
CACCTTGGGCAGGTCGGTCTCGATGTTCTGCAGCGGGAAGAACTCTTCGTGCAGCTTGTG
GTTGCAGCGCTCGCAGTGCCAGATCACGCCGTCCATCTCGTGCGGCAGGCGCTTGCGCTC
GACCACCAGGCCGATGCCACCGGGCGGGCGCCGCGGCGAGTGTGGAACCTTTGCCGGCAG
CAGGAAGATCTCGCCGGCGCGGATCGGGATGTCGCGCACCGCGCCGTCTTCCTGCACCTT
CAGCACCATCTCGCCTTCGAGCTGGTAGAACCACTCGGGGCCTTCGTCGTAGTGATAGTC
GGTGCGCGAATTCGGCCCGCCGACCACCATCACGATGAAATCGCCGTTGTCGATCATCTT
GTTGCCCACCGGCGGCTTCAGCAGGTGGCGGTTCTCTTCGATCCAGGCGTGCAGGTTGAT
CGGCGAAGCGAGCATGATGGTCATCCGTAAGGGATCAGTCGCGCTTGCCCTTGCGCGGGA
TGTAGGACAGGGCCTTTTCATATGCAGGCTGCAGCTCTTCCTGCGAACCGACGTCGATGC
CCATCTCGCGCACGCGTCCGTCCTTCAGGCTGTAGACCCAGCCATGCACCATCAGCTTCT
GGCCGCGGGCCCACGCATCCTGCACGATGGTCGAGCGGCACAGGTTGGCCACCTGCTCGA
TCACGTTCAGTTCGCACAGGCGCGCGTGCTTGAGCTCATCGGTCTCGATCGCATCGAGGA
TGCCGGTGTGCTTCTGCATCACGTCACCGACGTGGCGCAGCCAGTTGTCGGCCAGGCCGA
CGCGGGTGTTGTGCAGGCAGGCATGCACACCGCCGCAGCCGTAGTGGCCAACGATCAGGA
TGTGTTTCACCTTCAGCTGGTCCACCGCGTACTGCACCACGCTCAGGCAGTTCAGGTCGG
TGTGCGCGACCACGTTGGCGACGTTGCGGTGCACGAACACTTCGCCCGGGGCCATGCCGA
TGATCTGGTTGGCCGGCACGCGCGAATCGGAGCAGCCGATCCACAGGTATTCCGGGTGCT
GCTGCTTGGCCAGCTGGTGGAAGAACTCGGGGTCTTCCTTCTCGATCCGGTCGGCCCAGT
CGCGGTTGTTCTGCAGCAGCTTGTGGATGTCTTTCATGTTCGGGTCCCTGGCGTCGGGTG
GGGGCGCGCCGCAGCCGTCCGGCTGCGTCGTCGCGGGAATCTGCGGCGTTCAGTCGCTGC
GGGCGGCCTGTTCGCGGTGCCAGCGCATCCACTGCGCCAACTCGGTGGAAGAGGGGGTGC
CCAGCTGTTCCAGTTCGGCGATCACCGCACGCTGGTTGGCGTCGGGATGGTTCTGGCTCA
GCTTGAGCTTCATCTGCACATGTTCGACCTGGAAACGGAAGCCGACGATGGCGCGCAGCT
CCGGGCCATGTTCGGCACGCGTGGCATCGAACTGCCAGGCCTGGCCGACGCTGGCTTCGA
AGCGGTCGCTGATCGCGCCGACCAGCTCCGCCAGCGCGCCGGCATCGTCGAAGGTCTGCA
GCTGGCCACGCAGCTCGGCAGCAGCGTAGTTCCAGGTCGGTACCCGCGCGGCAGGCTCCT
TGTCCGGATACCAGCTGGCCGAGACGTAACCGTGCGGTCCATCGACCAGCACCTTGGCCG
CGCCGCTGTGGCGCGACTGCGGGTTGGCGCGGGCCCAGTGGCCGCGCAGTTCGATCTGGT
CGCCGTCACGCCGGTACAGCACCGGCATCCGGGTCAGCTCCGGCAGGCCATCGCTGCCGG
GGGTGAGCACGGTAACGAACGGGTCGCGCGCCAGCAGGCGGTCCAGCCAGAGCAGGTCGG
TCTCGGCGAAGGCGCGCGGGGTGAACATGCAGGGGTCAGGCGCGCCCGCCGAGTGACTGG
ATCATGCGGCCACGCAGGCCCTCGTCGCTGTCGGCCTGCGGCGGCTGCACTTCGTGCAGG
CTGAAGCCGCGCACCAGTGCGTCCTCCTCGTCCAGGCCGTCGTACTCGACGAACTCGGCG
TCGAACAACTGCGAACGGGCGGTGTCTTCGCTGTCGTAGCTCAGCGTGTTGCCATCGCTG
TCGAGCACTTCGGCAGTGCCGGCCGGGCGAACGCGCAGGCGCGCCCAGATGAGGGTGTTG
CCGAGGCTGGCCAGCCACCAGCTGTCGCGCGAGGCGGTGATGTCATTCATGAGCGTATTA
CCAGAGCGAGGCCAGCCAGAGCAGGGCGGCCATGCCCAGTCCGGACAGCAGGGTCAGCAG
CGATACCCAGGCCGGTGTCGCCAGCCCGGACAGCGAGCGGTCCGGTTGCTGCCGATAGTC
GCGTCGCAGCAGCCAGGCCAGGGCATCGGGCTTGAGGAAGGCGCCGCTGCCGAAGCGCGC
GGCGAGCGCCGGATGGCGGTCGCGCACGTGCACCAGGGTCAGCGGCCAGAAGATCACGAA
GGCACTGAACCCGGCCACTGCAACGCCGACGAAACAGAGGGCGAAGAACAGGGTCATGGG
GCGGTACCTCCGTGGTCGTGTGGGGCTTAGAAGTCCGCGCTGCCCGGCGCGCGCGGGTAG
GGGATCGCATCGCGGATGTTGGACAGCCCGCAGACGTACACCACCAGGCGTTCGAAGCCC
AGGCCGAAGCCGGCGTGCGGCACCGAACCATAGCGGCGGAAATCGCGGTACCAACTGTAG
TGCTCGCGATCCAGGCCGAACTGGGCCATGCGCGCGTCCAGCACGTCCAGGCGCTCTTCG
CGCTGGCTGCCGCCGATGATCTCGCCGATGCCCGGGGCCAGCACGTCCATCGCGGCAACG
GTCTTGCCGTCGTCGTTCAGGCGCATGTAGAAGGCCTTGATGTGCTCCGGATAGTTGGTC
ACCACCACCGGGCGGCCGACGTGTTCCTCGGTCAGCCAGCGCTCGTGCTCGGTCTGCAGG
TCCAGGCCCCATTCGACCGGGAAGTCGAACTTCCTGCCGGACTTCTGCAGCAGGCTGACC
GCGTCGGTGTAGTCGATGCGCTCGAACGGTGCGTTGATGAAGTCTTCCAGCTTGGTGATC
GCGTTCTTGTCCACGCGCTCGGCAATGAAGGCCAGGTCGTCGCTGCGTTCGTTCAGCACT
GCGCGGAACAGGTACTTCAGGAACTCTTCGGCCAGGCGCGCGTCTTCGGCCAGGTCGGCG
AAGGCGATTTCCGGCTCGATCATCCAGAACTCCGCCAGGTGGCGGGTGGTGTGGCTGTTC
TCGGCGCGGAAGGTCGGGCCGAAGGTGTAGACCTTGCTCAGCGCCAGGCAGTAAGCCTCG
ACGTTCAGCTGGCCGGACACGGTCAGGAAGGTTTCCTTGCCGAAGAAGTCGCGGCTGAAA
TCGATCGCGCCCTTCTCGTCACGCGGCAGGTTCACCATGTCCAGGGTGGACACACGGAAC
ATCTGCCCGGCGCCTTCGGCGTCGGAGGTGGTGATGATCGGGGTGCTGATCCAGTTGAAG
CCGTTCTCGTGGAAGAAGCGGTGCACGGCCTGGGCCAGGCAGTTGCGGATGCGGGTGACC
GCGCCGAACAGGTTGGTGCGCGGACGCAGGTGCGCCACTTCGCGCAGGAACTCCGGCGAC
ATCGGCTTGGGCTGGATCGGGTAGGTGAGCGGGTCTTCGACCCAGCCGACCACGTCCAGC
GTGCTGGCCTGGATCTCGAACGACTGGCCCTTGCCCTGCGACTTCACCAGCGTGCCGGTG
GCGATGACCGAGCAGCCGCTGGTCAGGCGCTTGATCTCATCGAAGTTGGCCAGGCTGTCG
CCGGCCACGACCTGGATCGGGGCGAAGCAGGAGCCGTCGCTCACATTCACGAAGGCCAGA
TTCGCTGAACCGCGCACCGTGCGCACCCATCCGCGTACCGTGACTTCGCCGCCTTCCGGG
ATCTTCCCGGCAAGCGCATGTTCAACGCTGACCACCGTCATGACTTGAATCCTCTGCTGA
TCGACTCGATCTGTGAACACGGGAGTTTACCGGTTGCAGCGTTCTGCTTGCGAGGCATTT
TTCGTGGCAACGGCTCCTTATAATGTCCCCGTACCTCTGGAGTAGCCCCATGGCCGTCAG
CCTGACCCCCATTGCCTTTGAGCGCGTGCAGCGCTTCGTCGCCCAGACCCCCGGCGCGCT
GGGCCTGCGTTTCGGCGTGACCAAGACCGGCTGCTCCGGCTGGGGCCACGTGACCGACCT
GGCCCGCGAAGAGCGCGAGGGCGACACGGTGTTCGAGCAGGAGGGCGTGAAGATCTACGT
CGACGCCAAGAGCCTGGCCCTGGTGGACGGCACCGTGATCGACTTCGGCAAGCACGGCCT
GAGCGAGACCTTCACGTTCAGCAACCCGAACGCCACCGCCGAGTGTGGCTGCGGCGAGAG
CTTCACCACCGACGCCGACAAGGCCTGAGGGCCCGCCACCGGGCATGGCCCGGCGCTGAC
CAGGCGCGCTCTGGTGGGCGCCGACCTTGGTCGGCACGCTGGGCTCGGCAGGGATCCCAC
GGATGGAACGACCGCTTTTCACCTATCACCCCAACGCCTACGAGCTCTCCTTCGAAGAGG
TCGAGGGGATCTGCGACTGCTGCGGCCAGGCGCGCGCACTGCGCTATCGCGGACCGTTCT
ACACCCGCCTGCGCCCGGATTACCTGTGCCCCTGGTGTATCGCCGATGGCAGGGCTGCGG
CCAGTTACGAGGGGGAGTTCACCGGCTGGAGCGATATCGAGGGGGTATCCCCGGATCCGG
CTGATCCGCCGCCGACCATCGCCCGTGAGCTGCTGCTGGAGGTCTGCGAGCGCACCCCGG
GCTACTCCTCCTGGCAGCAATCGGTCTGGTTGAGCCATTGCGAACGGCCCTGCGCCTTCC
TCGGCTACGCCGGCAGCGACGATCTGCTGCCGATCCTCGACCAGGTCCGGCCGGACGTGG
CGGCGGTCAATCCGCGCGACGCCGACTGGGTGCTGGAGCATCTGAGCCGGGACGGGATGA
TGGTCGGCTGCCTGTTCCAATGCCTGGAATGCGGCCAGCATCGTCTTCACGTCGATCTGG
AATGAGCACATGCCGGACATGGGCCGGCGCTCCCGTTCAGGTTGCCCGGTCTGCGCCCGG
TTGCCCGGTGGCGCCGCTTGCCGCATAATGCGCGGCTTCCTGCCTCCCCGGCGGGAATCC
TTGCCCCACCGCGGTCTCAACGGCGGGGGGCTGTCCGGCCGCAAGGCCACATCCGAAAGG
TAGAAAAAAACATGAGTCGTCATTACGAAATCGTGTTCATGGTCCACCCGGACCAGAGCG
AGCAGGTCCCGGCCATGATCGAGCGCTACAAGTCGCTGGTCGAGAACGGCAACGGCACCA
TCCACCGTCTGGAAGACTGGGGCCGCCGCCAGCTGGCGTACCCGATCCAGAACCTGGTGA
AGGCCCACTACGTGCTGATGAACATCGAAGCCGACCAGGCCGTTCTGAACGAACTGACCG
AAAGCTTCCGCTTCAACGACGCCGTGCTGCGCAACCTGGTCATCAAGCGTGACGAGGCTG
ACACCGAGCAGTCGCTGATCATGAAGAGCAAGGACGAGAAGGGTGACAAGCCGGAGCGCG
GTGAGCGCCGTCGTCGTGACGACGAAGAAGGCGAGTCCACCACCACCGCTGACAACGAAG
CCGGCGACGACGCCGCTTCCGCCGCCTAAGGAGCCTTCCCATGTCCAAGTTCTTCCGTCG
CCGCAAGTTCTGCAAGTTCACGGCTGAAGGTGTGAAGGAGATCGACTACAAGGATCTCAA
CACCCTGCGCCAGTACCTGACCGAGAACGGCAAGATCGTGCCGAGCCGCGTCACCGGTAC
CAAGTCGAAGTACCAGCGCCAGCTGGCGACCGCCGTCAAGCGCGCTCGCTTCCTGGCCCT
GATCCCGTACACCGACAACCACGACGTCTGATGCCCGGCGGGGCGGCCCGGCGCCGCCCC
CGCTGTGCCAGCTATTCGGACAGCCTTTGTTGCGGGGCATCGCCTCGCTAACGAATAACT
CATCTGGAGCAATACCATGCAGCTGATCCTCCTGCAGAAAGTCACCAACCTCGGCAACCT
GGGCGACCTGGTCGACGTGAAGCCGGGCTACGGCCGTAACTTCCTCGTGCCGCAGGGCAA
GGCCGTTCCGGCCACCGAGAGCAACAAGGCCGAGTTCGAAGCCAAGCGCGCCGAATACGA
AGCCAAGGCCCAGGCCATCCACGCCGACGCTGACGCCCGCAAGGCCAAGCTGGACGGCGC
GAGCGTGACCATCCCGGCCAACGCTTCGACCGAAGGCAAGCTGTACGGCTCGGTCGGCGC
CCGCGAAATCGCCGATGCCTTCACCGCTGCCGGCCTGCCGGTCAGCAAGAGCGAAGTCAT
CCTGGGCGAAGGTGCCTTCCGCAACATCGGCGAGTACGACGTGCTGATCCACCTGCACGC
CGACGTCGAGACCACCGTCAAGGTCGTCGTCGTCGCCGAAGCCTGATCCCACGCCGCAAG
GCCTGGCATCACCGCAGAACGGGCGCCCGCAAGGGTGCCCGTTTTGTTTTATGGCTCCGT
TTCGTGGCGTGCGGCCACGTCCGGCCGACGGGGTGGGGCTGGACAATGTTCCACGCCCAT
TCGTAGAACACGGCCACATCGGTATACTCAGGGCGTCACACCCGTTCCACGGGCATCGAT
CCCAGCAGGATCAATGACTTGGAGGGTAAACGCAGGCCGCTTGCCGGCCCCAGTCCGGAA
CCCCTATGCGTCTTTCCACGATCAAGCTGTCCGGCTTCAAGTCGTTCGTCGATCCGACCA
CCCTGCACCTGCCGACCAACATGACCGGCGTGGTGGGCCCCAATGGCTGCGGCAAGTCGA
ACATCATCGATGCCGTGCGCTGGGTCATGGGCGAGAGTTCGGCCAGCCGCCTGCGTGGCG
ACTCGCTGACCGACGTGATCTTCTCCGGGTCCAATGCCCGCAAGCCGGTCTCGCAGGCTA
CCGTCGAGCTGATCTTCGACAACTCCGACCACACGATTTCCGGCGAGTACGCCTCGTTCA
ACGAAATCTCGGTCAAGCGCACGGTCAGCCGCGACGGCACCAGCAACTATTACCTCAACG
GCACCAAGTGCCGCCGTCGCGACATCACCGACCTGTTCCTCGGCACCGGCCTGGGCCCGC
GCAGCTACTCGATCATCGAGCAGGGCATGATCAGCCAGATCATCGAGGCGCGACCGGAAG
ACCTGCGCGTGTACCTGGAAGAGGCAGCCGGCATCTCCAAGTACAAGGAGCGCCGCAAGG
AGACCGAGACCCGCATCCGCCACACCCGCGAGAACCTGGACCGGCTGGGCGACCTGCGCG
ACGAGATCAGCAAGCAGCTCGAACACCTCAAGCGCCAGGCCAGGCAGGCCGAGCAGTACC
AGGCCCTGCAGGAAGAGCGCCGGGTCAAGGATGCCGAGTGGAAGGCGCTGGAATTCCGTG
GTCTCGACGGTCGCCTGTCGAAGCTGCGCGAAGGCCTGTCGCAGGAAGAGACCAAGCTGC
AGCAGCTGATCGCCGACCAGCGTGATGCCGAGGCCCGCATCGAGACCTCGCGCGCGCGGC
GCGAAGAGGCCGCCGACGCGCTCAACACCGCGCAGGCCGCGGTCTACCAGGTCGGCAGCA
CGCTGGCGCGCCTGGAACAGCAGATCCAGCACCAGCGCGAGCTGTCGCAGCGCCTGCACA
AGGCGCGCGATGAAACCCAGCAGGCCCTGGCCGAACTGGGCCAGCACATCAGCGGCGACG
AGGCCAAACTGAGGGTGCTGCGCGAGGCAGTGGAGGCCGCCACCCCGCAGCTGGAAGCGC
TGCAGGAAGAGAACGAGATCAAGCAGGAAAGCCTGCGCGAGGCCGAAGACCGGCTGGCTA
GTTGGCAGCAGCGCTGGGAGCAGCACACCTCGCAGAGTTCGGAGGCGTCGCGCGCCGGTG
ATGTCGAGCGCACGCGCGTGGACTACCTGGACAAGCAGATCCTCGACGCCGACCGGCGTC
GCGAGGCCCTGGCCGCCGAGCGCGCCGGGCTGGACGTGGACGCGCTGGAAGAGGCCTTCG
AGCAGCTGCACCTGCAGCACGACACGCAGAAGGCCGCGCTGGATGAACTGAGCGAAGACG
TCGAGCTGCGCAAGCAGGGCGTGGCGGCCGTGCAGGAACAGCAGCGCAATGGCCAGAACG
AACTGGCCGAACTGCGCAAGCAGGCCAACGGCCTGCGCGGTCGCCTGGCCTCGCTGGAAA
CCCTGCAGCAGGCCGCGCTGGGCCAGGAGCAGGGCGCGGCCGTCGCGTGGCTGAAGGCGC
GCGGGCTGGATTCGGCGGCACGTGTCGGCGAACGCCTGGACGTCGATGCCGGTTGGGAAA
ACGCGGTGGAAAGTGCGCTCGGCCAGCTGATCGAAGGCGTGCTGGTCGATGACCCGGGCA
GCCTGGTCAACGCCCTCGGCGAACTCGGCGACGGCCACATTGCGCTGGTCGCCAGCGCGG
ATGCCGAGGTCAAGGCTGCACCGACGTCGCTGGCCGCACGCGTGCGTGGCCCGGCGGCGA
TCCGTCGCCTGCTGGCGCACCTGCATGGTGCCAAGGACCTGTCCGAGGCGAAGGCCCTGC
AGGCCAGCCTTCCGGAAGGCGATTCGATCATCACCCAGAGCGGCGAGCGCCTGGGCCAGG
GCTGGCTGCGCGTGTCGCGCTCCGGTGCAGCCCAGCAGGGCGCTCTGCTGCGCGAACGCG
AGATCAACGAGCTGCGCGAGCAGATCGAGCAGCTGCAGGACCGCGAGGCCGAGCTGGAAG
AACAGCTGGCCGGTTTCCGCGAGCAGCTACAGGCGGCTGAACAGCAGCGCGAAGACGCGC
AGCGTGCGCTGTACCAGGCCCATCGCGCGGTGTCCGAGCTGGCTGGCCAGCTGCAGGGCC
AGCAGGGCAAGGTAGAGGCTGCACGCACGCGCATCGACCGCATCGAAGGCGAGCTGAAGC
AACTGCAGGAAACGATTGAAGCCAACAACGCGCAGGCGCGCGAAGCGCGCTCGCGGTTGG
AGAACGCGGTCAGCAGCATGGGTGACCTGGAGTCGACCCGGCAGCGGCTGGAGGGCGAGC
GCCGCCAGCTGACCGAGGCGCGCGACCTGGCCCGCGATGCTGCCCGTGCAGTGCGCGAGC
GCTCGCATTCGCTGGCCCTGACCCTGGAATCGCAGCGTGCGCAGCTGGCCTCGTTGAGCC
AGGCGCTGGAGCGCATGGGCACCCAGCGCGGGCAGCTGGATTCGCGGCTGGGCGAGCTGC
ATTCACAGCTGGACGAAGGTGATTCGCCGGTCGAAGCGCTGCAGGCCGAACACCAGAACG
CGCTGGAAGAGCGCGTGCGCGCCGATCGCGTGCTGACCGAGGCGCGGACGCTGCTGGACG
GCATCGACGCCGAGCTGCGCAACTACGAGCAGACCCGCCACCAGCGCGACGAACAGGCGC
TGGCCCAGCGCGAGCGTATTTCGCAGCGCAAGCTGGACCAGCAGGCGCTGGTGCTGAGCG
CGGACACCCTGCAGGGCGCGGTGGAGAAGGCCGGTTTCGTGCTGCAGGACGTGCTCAACG
CACTGCCCGAGGATGCGCGCCTGGGCGACTGGGAGCAGGCCGTGCATCAGATCGACGCAC
GCATGCGCCGGCTGGAGCCGGTCAACCTGGCCGCCATCCACGAGTACGGCGAGGCTTCGC
AGCGCTCGGATTACCTGGATTCGCAGCACGCCGACCTGACTACGGCGCTGGAAACCCTCG
AGGATGCCATCCGCAAGATCGACCGCGAGACCCGCGGCCGTTTCAAGGACACCTTCGACC
GCGTCAATGCTGGCGTGCAGGCGCTGTACCCGCGCCTGTTCGGTGGCGGCCACGCCTACC
TGGAGCTGACCGGTGAAGACCTGCTCGACACCGGTGTGACCATCATGGCGCGCCCGCCGG
GCAAGCGCGTGTCCAGCATCTCGCTGCTGTCCGGCGGCGAGAAGGCGATGACGGCAGTGG
CGCTGGTGTTCGCCATCTTCCAGCTGAACCCCGCGCCATTCTGCCTGCTGGACGAGGTGG
ACGCGCCGCTGGACGAAGCCAACGTCGGCCGGCTGGCCAACATGGTCAAGGAAATGAGCG
AGAAGGTGCAGTTCCTGTTCGTCAGCCACAACAAGGCGACGATGGAGGCCGCGCACCAGC
TCTCGGGCGTGACCATGCGCGAACCGGGCGTCAGCCGCCTGGTCAGCGTGGACCTGGAAG
AAGCCGCGCGATTGGCGGGCGCGGCCTGACGTGCCATCCTAGTTACCTGAATGGACTAGC
CGGAGAACCTATCGAATGTCCGACACGGCACTGTTGCGCATCGGCATCCTGGCCGCCGGC
CTGCTGTTGATCGCCGCGATCTTCCTGTTTGGCCGTCCGAAGAAGAAGCCCCAGGGACGC
CGCGTGGAAAGCGCGGAACCGGCCAGCGGCGAGCGCCGCGAACCGGTATTGGGCGAGGAC
GGCGTTGTCGTGGCCGATGGCCGCGTCGAACCGGGAATGGGCACGGAAGGCGAACAGGCC
GAACTCGGCCTGGGCGATACCGACCCGGGCGCCAGCGATCTCGGCAAGCGCGCCACCCAG
GATTTCGACAAGATCGTTTCGCTGTTCGTGGCCGCCCGGGCCGGCGAGCAGCTGCGCGGC
GAAGACATCGTGGTAGCGGCGGAGAAGACCGGCCTGGTGTTCGGCCACATGAACGTGTTC
CACCGTCTGGTGGAAGGCCATCCCGAGCGCGGGCCGATCTTCTCGATGGCCAGCATCATG
AAGCCAGGCAGCTTCGACATGGCCAACATCCGTGCCATGGAAACCCCGGCCATCGCCTTC
TTCCTGACCCTGCCGGCGCCGCTGACCGCGCTGGATGCCTGGGAGAAGATGCTGCCGACG
GTGCAGCGCATGGCCGAACTGCTGGATGGCGTGGTGCTGGATGACAGCCGCAACGCCCTG
GGTCGCCAGCGCATCGCGCACATCCGTGACGAGCTGCGCGCCTACGACCGCCAGCACCAG
GCGCCGCCGCTGACCAAGACCCCGCGCTGGTGAGCGCCATGGCGTGCCGACCAACGGTCG
GCACCCACCCCGACCAACGGTCGGCACCCACAACAGTAGATCCACGCCATGCGTGGATGG
GGTCTACGCCGGTACGCCGGCCACCTTGGCAAACGCGCGGCGGAACGCGGCCATCTCGTC
CTCGCTGCCGACGGTCACGCGCACGTGCTGCGGCCAGATCGGCCAGCTGCGCCCGATCAC
CACACCGTTGTCGGCCATCGCCTTGGCGAACGTGCTGCCGTCGCGTTGCACGTCGACCAC
GAAGCAGTTCGCTTCCGACGGCAGGCAGCTGAAACCACGCTTGCCCAGCCATGCGATGGT
GGCCTGGCGCACCTTGGCGTTCTGCAGGCGACGCTGCGGAATCAGCTGCGGATCCTGCAG
GCTGGCCAGCGCCGCCGCCAGCGCGGGCACCGGTAGCGGGTTGTCGCCGGGGCTGGCCAG
CTCGCGCAGACGCTCGGGATGTGCGGCCGCCAGGCCCAGGCGCAGGCCGGCCATGCCGTA
CAGCTTGGAGAATGTACGCAGTACGATTAGATCGTCGCGCTGCGCCACCTGCGCGATCAG
GCTGGGCTGCTCGCTGTATTGCAGGTAGGCCTCGTCGACCAGCACGCGGGTGGAAGCAGG
CTTGTGGGCCAGCAGCCAGGCGAGCTCATCCGGTGGGCTGATCGAACCGGTCGGGTTGTT
CGGATTGCACACGTATAGCAGCCCGGTCGGGCGCGCATGCGCGGCTGCGACCATCGCACG
CAGGTCGTGTGCGCCGTCATTGCGCAGCGGCACCTTCTGCACGTGTGCACCATGTGCGGC
AGCGACCTCGCCCAGGGTCTCGAAGGTGGGGTCGGCCACCACCAGTCCCGCCTGCGGGCC
GGCCCACAACGTGGCGGCGCGGTTCAACGGTTCGCTCGAGCCCGGATAGAGGCGCACATG
GTCGGCCGGGATACGGGCCTGCTCGATGAAGGCATCGCGCACCTGTGCCGCCAGGGCGAA
GCGGTAGCGGCCGCAGCTGGCGATGCTGTCGCGCGCCGCCTGCTGGGCAGCGGGGGAGGG
GCCGTAGGGGCATTCGTTGAAGTTCAGTAGTACCGCGCCTTCGGCAGGGGCCGCACCGAC
GGTGGCCACGGATTGGGCCTGGCCACGCAGCGGCAGGCCGCTGCCGGCGACGGCAAGGCT
GGCACCGGCCAGCTGCAGGAAGCGTCTACGGGAGTCAGGCAGGGTCATGGGCAGGATTCC
GATGGGGCCGTCGCACGCTAGCGCCGGCGTGAGCGGGCGGCAAGGTGCTTTTTGTGGCGT
CGAGCCATGCTCGACTACAGACGTGCCAACCAAGGTTGGCACCTACCGGAGCGGGGAGTG
CCCGTCGAGCACGCTCGACGCTGCAAAGGCGGGGCGTTACAGGGCCTGACGGCCGGGCGC
GGTAGAATCCCCGGCCATCCCAGAACCACCGGATCCCGATGAGCCCCAGCCCCGCCGAAC
GCGCCGAAGATCTCCGCCGGCAGATCGCCCAGGCCAACCGCGCCTACCACGAGCTGGACG
CGCCGGAGATCCCCGACGTCGACTACGACCGGATGGTGCGCGAGCTGGAAGCGTTGGAGC
GCGAGCACCCGGAACTGGCCCGTGCCGACAGCCCGACCCAACAGGTCGGTGCACGCCCGT
CCGGCCGCTTCCCCGAAGTGCGCCATGCGGTGCCGATGCTGTCGCTGTCCAATGCCTTCA
GCGATGAGGAAGTGGCCGACTTCGTGCGCCGCATCGATGAGCGCCTGGGCCGCCGCAGCC
TGCAGTTCTCGGCCGAACCGAAGATGGATGGCCTGGCGATCAGCCTGCGCTACGAGGACG
GTCATTTCGTACTCGGCGCAACCCGCGGTGATGGCAGTACCGGCGAGGACGTGACCGCCA
ACCTGCGTGAAATCGGCGATGTTCCCAAGCGCCTGCACGGCAAGGACTGGCCGGATGTGC
TGGAGGTGCGTGGCGAGGTGTACATGGCCCGCGCCGATTTCGAGGCCTACAACGAACGTG
CGCGCCAGCAGGGCGGCAAGGTGCTGGCCAACCCGCGCAACGCGGCAGCGGGTTCACTGC
GCCAGCTCGATCCGAAGATCAGTGCGCAGCGCCGGCTGAGTTTCTTCGCCTACGGCACCG
GTGAAGTGCAGGGCGGCGAGCTGCCGGACACCCATTCGGGCACACTGGCCCAGCTCGGCG
CCTGGGGCTTCCCGGTCAGCGGGTTGTGCAAGGTGGTGCAAGGCGCCGACGGCCTGCTCG
GCTACTACCGTGACATCGGCGAGCGTCGCGATGGCCTGCCGTTCGACATCGATGGTGTGG
TCTACAAGCTGGATGACCGCGCCGGCCAGCAGGCCATGGGTTTTGTCTCGCGTGCACCGC
GCTGGGCCATCGCGCACAAGTTCCCGGCGCAGGAACAGAGCACCACGGTGGAGGCGATCG
AGATCCAGATCGGCCGCACCGGTGCCGCCACGCCGGTCGCGCGGCTGGCACCGGTGGCTG
TGGCCGGCGTGATCGTGTCCAATGCCACGTTGCACAATGCCGATCAGATCGCGCGTCTCG
ATGTGCGTGTCGGTGACAGCGTGATCGTGCGACGTGCTGGCGACGTGATTCCGGAAGTGG
TCAGCGTCATCCTCGACCGCCGTCCACAGGGCACCTCGCCCTGGCAGATGCCGACGCGCT
GCCCGGTGTGCGGCTCGGAAATCGTGCGCGAGGAAGGTGCAGCTGCGTGGCGCTGTTCGG
GCGAACTGTCCTGCCCTGCGCAGCGCAAGGAGGCCATTGCCCATTTCGCTTCGCGCCGTG
CGATGGATATCGACGGCCTCGGCGACAAGTACATCGAAACCCTGGTCGACGCCGGCATCG
TCAGGAGCGTGGCCGATCTGTACCGGCTCAACCGCGACCAGCTGTTGCACCTGAAGCTGG
TGCTGGATGCCGAGGACCCTTCCGCACTGGCCGCCGCGCTGAAGCTGCACCTGCCGGCAG
AAGGCAGCGGCGCGGTGCTCAATGCGGTGCTCAAGCTGGATGGCAACGATCCGGCGTGGC
GCGCGCAGGCGCTGGCACAGCCGGCCAGCTTCGAATGGAACACGAAGAAGATCGCCACCA
GATGGGCCGACAACCTGATCGCGGCAATCGACGCCAGTCGCGCAGCCACGCTGGAGCGCC
TGCTGTTCGCACTTGGCATCGAGCACGTCGGCGAGAGCACGGCCAAGGCGCTGGCGCAGT
GGTTCGGTGACCTGGAACTGATCCGCCACCTGCCATGGCCGTTGTTCAAGCGCGTGCCGG
ACATCGGTGGCGAAGTGGCGCGTTCTCTCGGCCATTTCTTCGAGCAGCAGGGCAACCAGC
AGGCCATCGACGACCTGCTGCAGGTCGGGCAGGTGCGCATCAGTGATGTGCACGCGCCCA
GTGCCAAGCTGCGCGAAGGCCTGGATCTGGCGCAACTGCTGGTCGAATCGGAAATCCCCG
GCATCACCCGCCTGCGTGCGGAGAAGCTGGTGGCTGCCTTGCCGGGTGCCCAGGCGGTGC
TGGATGCCGAGCATGGCCAGTTCGTCAACGCCGGCCTGCCGGACGACACTGCGCGCGGTC
TGGCCGACTGGCTCGATGCCGATGGCCATGGCGCGATGCTGCTGGCAGCCGAGAAGGCGA
TGCAGCAGATCCTGGCCAAGGCGCCGGCGCTGGCCGAGATCGTGGCCGGCCCGCTGGATG
GGCAGACCGTGGTGCTGACCGGCACCCTGGCCCAGCTCACCCGCGATGCCGCCAAGGAAC
GCCTGGAAGCGCTGGGTGCCAAGGTTTCCGGCAGCGTGTCGAAGAAGACCAGCTTCGTGG
TCGCCGGCACCGAGGCCGGCTCCAAGCTGGACAAGGCGCAATCGCTGGGCGTGCCGGTGT
GGGACGAAGACCGCCTGCTGGCCTACCTCGCCGAACACGAATGATGACCCGCCGGGTGCC
CGGCGCCCGGCATGAAAGACGAAGGAACACCGATGCAGACCGCCCCGCTGGATTTCCGCC
TGGCCACCCGTGCCGACGAAGAACTGTTGATCGCGTTGATGCGCGAGTTCTACGCCGAAG
ACAGGATCGACTTCGATGACGCGCGCGTGCGTCGCGGCGTGGACGCGCTGCTGGCCGATC
CGCGCAATGGCGAAGTGCTGCTGTGGCTGGACGAGGCCGGCGAGGTGGTCGGCTACGCGG
TGATCGCGATGGGCTTCAGCCTGGAGCAGGGCGGCCACTTCATGCTGCTGGACGAGCTGT
ACCTGAGTCATCGCGCGCGCGGTCGTGGTCGCGGCAAGCAGGCGCTGGCCATCTGTGAAC
AGCGCGCTCGCGGGCGTGGTGTCAGCCGCCTGCGCCTGGAGGTGAACCACCACAACGAAC
TGGCCCGCCGCCTGTACCTGGCCAGCGGCTACATCGACGACACCCGCGATCTGCTGACCC
TGCCGCTCGACCATCCGCGCCCGGAGGGCATCCTGTGAGCGACGCCCTGCTGCGCGCGCT
GCAGCAGCGCGCCACGCTCAATGCACTGGTGCGCCGCTTCTTCGCCGAGCGCGATGTGCT
GGAGGTGGAAACGCCGATCCTGTCGGTGGCAGGCAACACCGAGCCGAACATCGACAGCTT
CCATACCGATTTCACCGGCCATGTCGATGCCGGTGGCCGTCGTCGCTGGCTGCGCACTTC
GCCGGAATATCCGCTCAAGCGCCTGCTGGCGGCCGGTGTGGGCGACTGCTACGAACTGGG
CCGGGTGTTCCGCAACGGCGAGGCCGGTGGCCGCCACAACCCGGAATTCACCATGCTGGA
GTGGTATCGGGTCGGCTGGGACCACCACCGGTTGATGGAGGAAACCGCCGAGTTGGTCGG
CCAGGCGCTGGCCCTGGTCGGACGCCGTGCAACGCTGCGTGTGTTGAGTTACCGCGAGCT
GTTCCAGCAGCACGTGGGCCTGGATCCGTTCGAGGCCGATGAAGCCGCGCTGCGTGTTGC
ACTTGGCGACGTGCACATCGACCCGGTCGGGTTGACCCGTGATGACTGGCTGGACCTGTT
GATGACCCACCACATCCAGCCGCAGTTCGATGACGCGGTGATGACCGTGGTGCATGACTG
GCCGGCCAGCCAGGCCGCGCTGGCCCGCATCCGTCCGGGCACGCCGCCGCTGGCCGAGCG
TTTCGAGCTGTACCTGGGTGCAGTGGAGCTGGCCAACGGCTATCACGAACTGAACGACGC
CCACGAGCAGCGCGCCCGGTTCCAGCGTGACCAGCAGCGCCGCCACGAACGTGGACAGGT
GCAGCCGGCCGTGGACGAGGCACTGCTGTCGGCGTTGCCGTCGATGCCTGCCTGTGCCGG
CGTGGCGGTGGGTGTCGATCGCCTGTTGATGGCGATGAACCGCACGCCACGCATCGCCGA
TGTGCTGGCCTACGACTTCGCCCACGCGTGATCCCCGCGTGTTGCTGAACATCGCAGGCT
GAACGAAACGCGGGTTCGGTGCGCTTGCGTCGGTAAGCACGATGATGCTCTTATCACGGC
CAATGCCGGACACTGGCATCCAGTTCATCCATTCCTGCTGGGGAAGGCTTTGGTCAAGTG
GTTCGCGGTTGTCGCTGCACCGGTGTACTCCATTGCGCTCTGGGGTGCCTGGCTGCCGTC
GCCGGCGTCGGCCCAGCAGGTGGGCTACGACGATGAAGTGGTGACCTGCGAATCACGCGA
CATGGGTTGGGTGCACTGCGATATCGAGGTTGCCAACGGCGTCGACCTGGTACGCCAGCT
GTCCAGCAACAGCTGCATCCGCGGCAGCGAGTGGGGCACTGACCGCAGTGGTGTGTGGGT
CACCCTGGGCTGCCGTGCCGAGTTCCGCGCCCGGCGCGCAGCGGGCGCGGCGCCGCCGGC
TGACAGCTCGGGCAAGCGCCTGGTGCGCCGTGTGGTGCGCTGCGAGTCCAATGGCCGTCC
GCAGAGTTGCCCGGTACGACTCGATGGCGCGCCGGTGCGCCTGCTGCGCCAGTTGTCGGT
GTTGCCGTGCCGCGAAGGGCAGGGCTGGGGCTACAAGCGCAATGAAGTCTGGACCAGCCG
TGGCTGCCAGGGTGACTTCGAAGTGGCCGATGACGATGGCCGCTTCGTCGACATGCCGCG
CCGCCTGACCTGCGAATCGAAGTCGAAGAAGCGGCGCTTCTGCGGTGCCAGCATCTCGGT
TGGCGCCGTGGTCTCCGAGCAGCTGTCCAGCACGCCCTGCGAGGAAGGCAGTACCTGGGG
CTGGAGCCGCAACGGGATCTGGGTGGACGGCGGCTGCCGCGCCGAATTCTCGGTGAATTG
AGCCCGGGCAGGCTCCAACCCTGCGGGGCGTGGCCCTACAATGGGCCCATGAACACTGCC
TCTGACATCGACTACGCCCGTTACGACCACATCCGCCCGATCCTGTGGACCGGCGATGCC
CTGCAACTGCTGGACCAGCGCAAGCTGCCGTTCGTGGTCGAGCACGTGGTCTGCCATGAC
AGCGACGAGGTTGCCAGCGCGATCCACGCATTGACCGTGCGTGGCGCGCCGGCGATCGGC
ATTGCCGCTGCCTGGGGTGTCGTGCTGGCTGCACGCGAGGTGCAGGCCGCCGATGGTGCG
CACGCCCTGCAGCAGCTGGAACCGGCCCTGCAGCGCCTCAATGCATCGCGCCCGACTGCG
GTCAACCTGGCCTGGGCGCTGGCGCGCATGCGCCGTTGCCTGAACGCCGCCGGCGCCGAC
TGGAAGGCGTTGCTGGAATCGGAAGCGCAGGCCATCGCCGAGGAAGACCTGGCCGCCAAC
CGCCACATGGGTGCACTGGGCGCGGGCCTGATCGAGGCTGGCAGCGGCGTGCTGACCCAC
TGCAATACCGGCTCGCTGGCCACTGCGGGGTTCGGTACCGCGCTGGGCGTGATCCGCGCC
GGCATGGCCCAGCACCGCATCGCCCGCGTGTTCGCCGGCGAGACCCGGCCGTGGCTGCAG
GGGGCACGCCTGACCGTGTGGGAACTGCAGCAGGACGGCATCGATGCCACCCTGATCGCC
GATTCGGCTGCCTCGCACCTGATGAAGACCGGCGCCGTGCAATGGGTGATCGTGGGCGCG
GACCGCATCTGCGCCAATGGCGATACCGCCAACAAGATCGGCACCTACCAGCTGGCCATC
GCCGCCCGCCACCACGGCGTCAAGTTCATGGTGGTCGCACCGTCCTCGACCGTGGACATG
GAGACCGTGGACGGCAGCCAGATCGAGATCGAGCAGCGCGACCCGGGCGAGCTGTACGGC
GTGGGGGGTACCCGTACCGTCGCCGAGGGCATTGCTGCCTGGAACCCGGTGTTCGACGTC
ACCCCGGGCGAGCTGATCGACGCCATCGTGACCGAGCGCGGGGTCATCCTGAACCCGACC
GCCGGGAACATGCGCACCGCCTTCGGCGGCTGAGGCGGGCAGGAAGGTCCCGGGGTCGGA
TCCCTTTTCGCAGGAAAGGGCTCTGACCCCAGGCAGGCCTCATCCACGCACGGCGTGGAT
CTACTGATTTCGCGCAGCCGAGCATGGGCTCGGCTCTACAGGGGCGGTATGGGGCCCTAA
GTTCCTGATTTGTGCCGGTAAAATCCCCGTAAAGGGAGGCGGAAAACGGCCTGTTGTGGT
AGTATCCACAGGTTGAATCGAGGTTCCGGCGCGACCCCCTCCCGCAGAGGGCTGCGCCGG
ACTGGACCGCTACCAGACAACGGAACCCGAATGGCAGAAACCGCCAAGGAAATCATCCAG
GTCAACCTGGAAGACGAGATGCGCAAGAGCTACCTCGATTACGCCATGAGCGTGATCGTG
GGCCGCGCGCTGCCGGATGCGCGCGACGGCCTCAAGCCGGTGCATCGCCGCGTGCTGTAC
GCGATGAACGAACTCAACGCGCACAGCAACAAGCCCTACTTCAAGTCGGCGCGTATCGTC
GGTGACGTCATCGGTAAGTACCACCCGCATGGCGATCAGTCGGTGTACGACACGCTGGTG
CGCTTGGCACAGCCGTTCTCGCTGCGCTACATGCTGGTCGACGGCCAGGGTAACTTCGGT
TCGATCGACGGCGACTCCGCTGCAGCAATGCGATACACCGAGGCGCGCATGTCGCGCCTG
GCGCATGAGCTGATGGCGGACATCGACAAGGAAACCGTCGATTTCCAGCCCAACTACGAT
GAGAAGGAACTGGAGCCGACGGTCATGCCGACCCGGTTCCCGAACCTGCTGGTCAATGGT
TCGGCTGGCATCGCGGTGGGCATGGCGACCAACATTCCGCCGCACAACCTGAGCGAATCG
ATCAACGCCTGCATCGCGCTGATCGACAACCCGGACATCGATGTCGACGGCCTGATGGAA
TACATCCCGGGCCCGGATTTCCCGACTGCCGGCATCATCAACGGCACTGCCGGCATCGTC
GCCGGCTACCGCACCGGCCGTGGCCGCGTGCGCATCCGTGCCAAGGCCGATATCGAAGTG
GCCGACAACGGCCGCGAATCGATCATCGTCACTGAAATTCCTTACCAGGTGAACAAGGCG
CGTCTGATCGAGAAGATCGCCGAGCTGGTCAAGGAAAAGAAGATCGAAGGCATCAGCGAG
CTGCGCGATGAGTCCGACAAGGACGGCATGCGCATCTACATCGAGATCAAGCGCGGTGAA
TCTGCCGAGGTTGTGCTGAACAACCTGTACCAGCAGACGCAGATGGAATCGGTGTTCGGC
ATCAACATGGTGGCGCTGGTCGATGGCCGCCCGCAGTTGATGAACCTCAAGCAGATGCTG
GAGGCGTTCGTCCGCCACCGTCGCGAAGTGGTCACCCGCCGCACCGTGTTCGAGCTGCGC
AAGGCGCGCGCCCGTGCCCACGTGCTGGAAGGCCTGACCGTTGCGTTGGCCAACATCGAC
GAGATGATCGAACTGATCAAGACCTCGCCGAACCCGAACGAAGCCCGCGAGCGTATGCTG
GCCCGCGTGTGGGAGCCGGGCCTGGTCGGTGCGATGCTGGGTGCGGCCGGTGCCGAGGCC
TCCCGTCCGGAAGACCTGCCCAAGGGCGTGGGCCTGATCGAGGGCGGCTACCAGCTGACC
GAGATCCAGGCCACCCAGATCCTGGAAATGCGGCTGCACCGCCTGACCGGGCTGGAGCAG
GACCGCCTGACCGACGAGTACAAGCAGCTGCTGGAAGTGATCGCCGGGCTGATCCACATC
CTGGAAGATCCCGACCGCCTGCTGCAGGTGATCCGCGAGGAGCTGGTCAACGTCAAGGCC
GAATTCGGCGACGAACGTCGCACCGAAATCCGCCACAGCGAAGAGGACCTGGACATCCTC
GACCTGATCGCGCCGGAAGACGTGGTGGTTACCGTGTCGCATGCCGGTTACGTGAAGCGG
CAGCCGGTGAGCGTGTACCGCGCACAGCGCCGTGGTGGCCGTGGCCGCAGCGCGGCGGCG
ACCAAGGAAGAGGATTTCATCGAACAGCTGTGGCTGGTCAACACGCACGACACGCTGCTG
ACCTTCACCAGCTCGGGCAAGGTGTTCTGGCTGCCGGTCTACCAGCTGCCCGAAGCCGGT
TCCAACGCCCGCGGCCGTCCGATCATCAACTGGATCCCGCTGGAGCCGGGCGAACGCGTG
CAGGCCGTGCTGCCGGTGCGCGAGTACGCCGATGGCCAGTTCGTGTTCTTCGCCACGAAG
AACGGTACGGTCAAGAAGACCCCGCTGAGCGAGTTCGCCTTCCGCCTGGCCCGCGGCAAG
ATCGCGATCAACCTGGACGAGGGCGATGCCCTGGTCGGTGTCGGCCTGACCGATGGCGAG
CGTGACATCCTGCTGTTCGCCTCCAACGGCAAGACCGTGCGCTTCGGTGAAGACAAGGTC
CGCTCGATGGGCCGTACCGCCACCGGCGTGCGCGGCATCAAGATGCCGGCCGGCGAGGAA
GTGGTCAGCCTGATCGTGGCCGAAAGTGCCGGTGGCAGCGAGGACGAGAACGAGGACGAC
AGCGGTGTCGAGGAAGCCGCTGCCAATGGCGACGCGGTGATCGACGGCGCCGACGACGCC
AGCGTTCAGTACATCCTTACCGCCACCGAGAACGGCTACGGCAAGCGCACCCCGCTGCCG
GACTACCCGCGCAAGGGCCGTGGTACGCAGGGCGTGATCGGCATCCAGACCACCGAGCGC
AACGGCAAGCTGGTCGCCGCAGTGCTGATGGGCTCCAGCGACGAAGTCCTGCTGATCTCC
GATGGTGGCACCCTGGTGCGTACGCGTGGCTCGGAAATCAGCCGCGTCGGCCGCAACACC
CAGGGCGTGACCCTGATCCGCCTGTCCAAGGACGAGAAGCTGCAGGCGGTGGAGCGCATG
GATGCCTCGATCGACGAGGACGAGGATGAGGTGGCAGTGCCTGCCTCTGCCCCGGCCGCG
ACCACGACCGATGGCGCCCCGGCGGCTTCCAGCAGCGAGGACGCCGCGCAGGAGTGATCC
TGCCGCAAGGTTGAGCTACGCGACGACGCCGGCCCTGTGCCGGCGTCGTCGTATCCGGAT
GCCGCACATACGCGCGCGCTTCACGTCGGCGGTGGGATAACGGCGCATGCTGCCCCCGGA
GATCGACGATGTCCGCCACGCCGCCGTCCGCTCCTGCTCCCGTCCGCGCCTCCCGGCATC
CTCTCGTTACCGTGCTGTCGCTGCTGCTGGTCCTGCTCGGCCTGGTCATCGGCGGGCTCG
GCGCATGGCTGCTCAGCCTGGGCGGCTCGGCGTACTACGCCATCGCCGGGGCCGGCCTGC
TGGCCAGTGGCCTCCTGTTGTTCGGCAATCGCCGCAGCGGCGCGCTGCTGTATGCGCTGG
TGTTCGCCGGTACGCTGTTGTGGACCTGGTGGGAGTCGGGCAGCGACTACTGGCGCTGGG
TACCGCGGCTCGGCCTGGTGACCGCGCTTGGCATCGTGCTGGCGCTGCTGGCGCCCACCC
TCCACCAACCGGTTTCCAGGCGCCTGTCGCGCAGCGTGGCCGGCGTGCTGATGCTGGTGT
TCGTCGCTGCCTTCGGATTGGCGTTCGCGCCGCACGGCGAAGTGGACGGGCACCAGCCGT
TCCCGGAAGGCGCGGCCAGCGTCGGGCTGGAACCGACCCGCGACACCACCGGCCTGCAGC
CGGCCGACCAGCCTGCCGAAGGGGACTGGCCGGCGTGGGGGCGCAGCAATGCCGCCACCC
GCTATTCGCCGCTGCAGCAGATCACCCCGGCCAACGTGGCCACGCTGCAGCTGGCCTGGC
AGTTCCGCACCGGCGATATGCCGAAGAAGCGCTGGGGTGCGGAAACCACGCCACTGAAGA
TCGGCGACCGTCTGTACCTGTGCACCGCCCGCAACCGCCTGATCGCACTGGATGCGGCCA
GCGGCAAGGAAGTGTGGCGGTTCGATCCGAAGGTAAAGGACGCTTCGATTCCATACACCG
CCGCCTGCCGTGGCGTGAGTTATTACGAGCAACCGGCCACGCCGATCCTCGCCGATGCCG
CATTGGCCGATGCCGCTGCTGATCTGGCGTTGCCGGAACCGCCGCCCAGTGCCACCCGCA
GCGCTGCACCGGGCAGTCGTCCGGCATGCTGGGCGCGCATCATCGAGGGCACGCTGGACG
GGCGCATCATCGCGGTGGATGCCGACAGTGGCCGCCCCTGTGCGAATTTCGGCAACAACG
GCCAGGTCGACATCACTCTGGGCATGGGCGAGGTGCCACCGGGCTATGTGTCGATCACCT
CGCCACCGGCCATCGTGCGCGGGGTGATCGTCACCGGCCACCAGGTGCTGGATGGTCAGC
GCCGCGACGCGCCGTCGGGCGTGATCCAGGCCTACGATGCGATCACCGGCAAGCTGCGCT
GGGCGTGGGACATGGACCAGCCCGAACGCAGCGGCCTGCCGCCGCATGAGCAGACCTACA
CGCGCGGCACGCCGAACATGTGGACCACCGCGACCGGTGATGAGGCGCTGGGGCTGGTCT
ATCTGCCGCTGGGCAATTCCGCTGGCGATTACTGGAGTGGCTCACGCACGGAAAACCAGA
ACCGCTATGCGACGTCGCTGGTGGCGATCGATGTGGCCACCGGCAAGCCGGCCTGGCATT
TCCAGGCGGTGCGCAAGGATGTGTGGGACTACGACCTGGGTTCGCAGGCCAGCCTGATCG
ATTACCCGACGGCGGCTGGCAAGGTGCCGGCGCTCCTGCTGCCGACCAAGCAGGGTGATC
TCTACATCCTTGACCGCCGCAACGGCCAGCTGCTGACCGCCGCCGAAGAGCGCAGGGTGC
CGGTCGGCGGTGTCGAACCGGAACAACGCTCACCCACGCAGCTGTTCTCGCTGTATCACA
CGCTGCGCCGGGAGCATGACCTGACCGAGCGCGACATGTGGGGCATCACCCCGGTCGACC
AGCTGATCTGCCGCATCCAGTTCCGCAAGGCGTACTACGAAGGCTTCTACACCCCGCCGA
GCAGTGATCGCCATTCCATCGAATATCCCGGCTACAACGGCGGTTCGGATTGGGGAAGTG
TGTCCATCGATACGCGCCGCGGCGTGATCGTGGCCAACTACAACGACATGCCCAACTACA
ACCGGCTGGTGCCACGCGCCGAGGCCGACAGGCTGGGCTGGCTGCCACGCGAGAAGGTCC
GGTTCGACAAGGGCGGCGCCGAAGGCGCGGGCGACCCACAGGTGGGCACACCCTACGCCA
TCCAGGTGAACGCCGGTTGGCGCCTGCCGTTCACTGGTCTGCTGTGCAAGCAGCCACCCT
ATGGCGGCATCCGGGCCATCGACCTGCGCACCGGCAAGCTGCTGTGGGACCGTCCGTTCG
GCAGTGCGCGCGGCAACGGACCATTCGGCATCCGTTCGGGCCTGCCCATCGAGATCGGCA
CGCCGAACAATGGCGGTTCGGTAGTCACCGCCAGCGGCCTGATCTTCATCGCCGCCGCCA
CCGACGACCTGCTGCGCGCCATCGACCTGAAGACCGGCAAGGAGCTGTGGCATGCCAAGC
TGCCCGCGGGTGGCCAGGCCAATCCGATGGTGTACGCGCAGGGCGGGCGCCAGTACGTGG
TGATCATGGCTGGCGGCCACCATTTCATGGAAACCCCGAACGGCGATTACGTGATGGCCT
ACGCGCTGCCGAAATAGCGCTGCCGGCCTGAATGCGGCCTACGGGCTGTGACCGCTGGTC
GCTGAAGTTGCGCTGGCGACCGGGCAGCATCCATCATCGGAACAGGACGGGGCCGGCCAA
CGCCCCCAGGGAAGGAAACGCATGCTGAACTCCGAACGCCTGCCGGGGCGTGCCACCCGG
TTGCTGGCAGGACTGCTTCTGCTTGGCCCTTGCCTGTGGACAAGCGCGCAGGCGTCGCCC
CAGGCCGCGGCACGCAAGGTGCCCAGCGGTGCCGAACTGATCGCAGGCGATGCGCGCTCT
CTGAGCCCCGCCCATGCGCCCTGCATGGCGGCCGCAGGCACCGCGCTGGACGCCCGTCGC
CGTTGTGCCGACGCTGAACTCAAGGTGCACGACGATGCACTCAATGCCGCCTACAGCGCG
GCGCGCTCCGCACTGACCGCCAGTGATCAGCAGGTGCTGCGCGATCTGCAGCGGCAATGG
CTGCACCAGCGCGACAGCCGGTGCCCGGAAGGCAGCACGGCCGTTGCCCAGCTGGATTCA
CAGCAGTGCCGCACGCACATGACCCTGCTGCGTGCCCGCCAGTTGCAGGGCGGCGGTGCG
GCGGCGCTGGTGGCGGAAGCCAAGGCGGCCCCGGCGCCGGCGCAGGCCGCTGTGCATGCC
GCCGATGCCGCGCCCGACAAGCAGGGCAGGATCGTCCTGCGGCCCGGCGAGGGCAGGCTC
ACACCGGCACTGCAGGTGGTCTTCCAGGTGACCGATTGCAGCGGCACCGACAACGTGACG
ACCTGCCAGGTGCGGAGCATGGGCGTGACCCGTGGTGGGCGCAACGTGGTGGTCACGGAC
GTGCAGCCGCGCCTGACCCGCGCCGGCACCGGTGCCCAGGGTGCGACCGCCGTGCTGCTG
ACCGTTTCGGATTTCAATGGTGATGGCGTGCCGGACCTGCAGGTGTGGCAGGACAACAGC
GGTGTCTACAACGTTCCGGTGCATGCGTTCTACCTGTTCGATGCCAAGCGCAACCGCTAT
GTGCGTGCCAAGGCGTTGGAAGCGGCCATCGGTGGGCGCGACATCGACCATATCGACAAT
GGGCGGTTCGTGCTTCGCGCGAAGGTCAGCCCGTGCGAGCGCGAGGACAAGGTCATCCAG
CTGCGCGGAACCGGCGCGCGCACGTTGCTGCAGCGCCGCTATGACACCTGCAGGGGCGAG
GCCCCTACCGAATCGGACCTGCTGAAGTAGGTCTTCCCCCGACGAATGGATGCGTTCCGG
AACTGGAGAGCTGAAGGATGAGCGAAGGCTATGGAAAAGGTGGGTCGGGCTTCGGCCTGA
CCCGGGACCAGTCGGTCGAGATGATCGTGCGTACCTGCATCGACAACGGCATTACCGACC
ATCGGCAGATTGCCTATGTGCTGGCCACGGCGCAGCACGAATCGCGTGATTTCGCCGCGC
CCGAGGAAGACTGGGGCAGGAAGCAGGCGGTGGATCTGCGCTACTTCGGCGGCGAGGAGT
ACTTCGGCCGGGGCTTTGCCCACCTCACCCACGTCAACAACTACGAGCGGCTGGGCGAGG
CGCTGGGGATCGGCCGCGAGCTGGTCGAGCATCCGGAACGGGCTGCCCAGGCAGACATCG
CCACCAAGGTGCTGGTGGTGGGGATGCGCGACGGCCTGTTCGGTGCGCGGCTGTCCGACA
ACGTCAACGCCAACCATGCCGACTACCGGCAGGCGCGGGCCTCGGTCAATGGCGGTGAGC
TGAACAACGGCAGTCCCTATCCAGACGCCATCGCCACACGGGCCACTGAATGGGAATCCC
AGGTTGCCGGCCTGGTCCAGCGTGTGCAGCAACCAGGCTTCCAGATGCCGGTGCCGACCC
CCCAGGCGCCCGCCGGGGCGATGGACCTGCACCGGGGTGACGCCAACCAGCACGTGCTGG
AAGCGCAGCAGTACCTGCAGCGCTTGGACATCCGCAACAACGCCAATGCCGCGATCAAGC
CCGACGGTGATTTCGGCGCCTCCACCGAGCAGGCCGTGCGCCGCTTCCAGACCGAGCGGG
GTATCAGCCCGGCCAATGGCCGCATCGACGCTGCGCTGCTGGAACGCATGCGCAGCGACA
CGCTGGCGGTCGATCCGGACTTCAAGCGCCGGACGGTGACCGACCTGACCGGCCCGCTGG
CCGACGGCAACCTGGGCCCCGGTGAGAAGGGCGAGCCGGTGTTCGAAATGCGCCGGCAGC
TGGAGGCGTTGGGGTACCTGACCGAACCGAACCCACGTGCCGAGCGCGATGCGCGCACGT
TTGATGCCGGCATGCAGGCGGCCATGCGCAACTTCCAGCAGGACTATGGCCTGCCGCTGC
GCCCCGGCGGCGTCATCGACACGGATGCGCGCCGGCAGTTGAACGATGCCGCCGTCGCTC
GCGAACATGCGCCGACCACCGAGTTCGACCGCGCGGAGAACTGGCCGCCGCAGCGTCCGC
CCTATACGCGGGCGGAGTTCCAGCCGGAGCAGGTGCAGGCGCGGCAGCAGGCCGCGGCGA
ATGCACCGGTCGCTGGTCCGGCCGCGCCGGAGCCCGCACCGCAGCCCAATGGCATGGAAT
CGCTGTCGCCCAGGGACGCCGCGCTGTTCGAGCGCATCCGCCAGGGGGTACCTGGCACCA
TCGGCGACGAGCACGTCATGCAGGCAGTGCTGGAGTCCAAGCGCAACGGCATCGATGATG
CCGCGCGCGTCGACCGGGTGATGATGGCCGGAGACCGCCTGTGGGTTGCCGGGTTGATTC
CCGGTGAGCGCGCCAGTGTGGATACGGCACAGCCGGCGCGCTCGATGGAGGAAACGGTGA
ATGATCTGGCCGGTGACAACCGGCAGCGCGAGCACCAGCTCACCCTCGAAAGCCGCCAGC
ATGAGAACCGCGGGCCTTCAATGGCCTGAGCCTGCGGCAGCGACGTGCCCGCAGTGGGTC
CGTCGCTGCCGGCAGGGTGTTTACAGCGTCACCACCACTTTGCCGATCTGTTCGTTCGAT
TCCAGGTAGCGGTGGGCGTCCTGGATCTGTGCGAAGGGGAACACCTTCGCGATCTTCGGC
GCCAGCGTGCCCTTGTCCAGGCCGTCGACGATGAACGCCTTGGCACGTGCCAGCGCGGCA
TCGTCGGAGACGATTTCCGAGTACAGGTAGCCCTTCAGCGTCAGCGACTTGCCCAGCACG
TTGAACAACGGGAACGGGGTGGGTTCGCTGCTCAGCGCGCCGTATTCCAGCAGGATGCCG
CCACGGGCCATTGCCTCGGTCAGCGGCACGAACTGCGGGCCACCGATCGGGTCGAACACC
ACGCGGGCGCCGGCACCGCCGGTGATGCGCGCCACTTCGGCTGCCAGGTCCTGTTCCTGG
GTGGCGATGACATGGGCGGCACCGGCATCGAGCAAGGCCTGGCGCTTGCCCGGGCCACGG
GTCACCGCAATCGGCGTGGCACCCACTGCATTGGCGATCTGGATCGCGGCCAGGCCGACG
CTGCTGCTGGCAGCGGTGATGATGACGGAATCCCCGGCGGCCAGCTGCGCCTGCTCCAAC
AGTGCGCCCCAGGCGGTGACGTACTGCATCCACACCGCAGCCGCCGTTTCGAAGCCCAGC
GCCTGCGGGTGCTTGACCACCAGTCGTGCCGGCACGTTGGCCAGCTCGCCGTAGGTGCCC
CAGCGGGCGATGTCCAGCGGCGGCACCACGCTCACCGCATCGCCAGCAGTGAATCCGCTC
ACCGCACTGCCGACCGCCTCGACCATGCCGGCCGCTTCATAGCCCAGCCGGCTGGGGAAC
TGCGCCTCCTGCAGATAGGCGCCGTTGCGGAACATCACCTCGGCACGGTTCAGGCCGATG
GCCTTGACCCGGATCTGGACCTCGTCGGCGGCGGGGGCGGGAACATCGATGTCGTCGATG
CGCAGCACATCGGCGCTGCCATATTCGTGGATGCGGACAACCTGGCTCATGGGGGGGGCT
CCTGGGCAAGGCCGGCGCTGGGGCCGGCGGAAAGGTGGAGGCTACTGTGCGCGTGGCCTG
CCTCCAGAATAAGGGGTAATCTGGCGTTTCATTGAAAACCAATTGTTTGCAATGGACCTG
ATCGCTCCCCTGCGGACCTTCGTCAAAGTGGCCGAGGTTGGCTCCTTCGCCGCTGCCGCC
GACGCGCTGGGCCTGTCGCCGCAGCTGGTCGGCAAACACGTGCAGTCGCTGGAACAACAC
CTGGGCGTGCGCCTGCTCAACCGCACCACGCGCAAGCAGAGCCTGACCGACTTCGGCCAG
GCCTATCTGGCCCGTGCGCGGGTGATCCTGGAGGAGGTGGAAGGCGCCGAGCAGCTGGCC
GAAGTGGCGCGCGGGCGGCCGATGGGGCGCCTGCGCGTCAGCGCACCGGTCACCTTCGGC
GTGCATGCACTGGGACCGGCGGTGGTGGCCTACCTGCAGCAGTACCCGGACGTGCAGGTT
GATCTGAACCTGTCCAACAGCCTGGTGGACATCGTCGAGGACGGCTTTGATCTGGTATTC
CGCACCGGTGATCTGGCCGACAGTGGGCTGGTGGCGCGACGGCTGGGGCCGTATCCGCTG
GTGCTGTGTGCATCGCCGGCGTACCTCGCATCGCGCCCGGCCATTGTCCATCCGGCCGAT
CTGAGTCGGCACGAGTGCCTGGGCTTCGCCCATTCGATCATCCGCACGCGCTGGAGTTTC
CGCGATGCTGACGGCAGCGTGCTGAGCGTGCCGGTGTCCAGCCGCTTCATGGTCAACCAG
GCCGAGCCGCTGCTGACCGCGGCAGTCGGAGGGCTGGGGTTGATCCTGCAGCCCCATGAA
ATGCTTGCCGCCGCGCTGGCGCGTGGTGAACTGGTGGAAGTGCTGCCGGACTACGTGCCG
GTATCGACGTGGATCAACCTGGTGTACCCGCGCGACCGCCAGCTGACGCCCAAGCTGCGC
AGTTTCCTGGACTTCTGCGTGGCTCGCTTCAGCGAGCAGACGATGGCACGGCGATAGCAC
GGCATCGGTTGGTATTCCTGTGACTGCCTGCGAAGGATCGCCCTGAGACGATTGGCCGGT
TGCCGCTGCGTAGCGCGCGCTTGCTGCTGGGGCTGGCGGCATTGCTGTTCGCCGCCAACG
TGATTGCGCAGCAGACGACTGCGCAGGCGCTGGCCGCGTGGGAAGCGCAGGGGCGTGCGG
ATGGCCTGGCGCGACCGGATATCGAATGCCAGGATTTCCTGCAGGCGATGGGCCGGAAGC
CTGCGGGACTGGAATACAGCGGCTGCAGCCAGGACGACGCGTCCTGCATCAAACCCATGC
AGGCCCACTACCGCGTTCCAGGTACCCAGGCAGTGAAGGTGGAAGCCTATCTGCGCGAGA
CCTTTGCCATGCCTGCATTGCGCTACGCCTGTTGCGGCTGGAGCAATGGCGCGCCGTACT
ACTGGCGCGACGGCCCGGATGCGGTGAGGTACCAGATCGGCATGGGCGTGGAATCGCTGC
CGCATGAGCGGGGCGATTGGCATCGCATCGAGGCGTTCATCGTCACGGCTGAGGTGCTGC
GGCAGGGTCCCTGGCATGGATGCAGCGGGCGGTTCCATGATCTAGGATGCGCCCAGGGAT
ACCCGCAAAGGAACTGCCATGAAGGCTGTTGGATGCCTGCTGCTCTGCAAAGTACTGGCC
TGTTCGGTGCTGATGACGCTTTGGGCTGTTCCGGCAGTGGGCGCCGCCTCCAGCGTGCGT
GCACATCCGCATGCGCAGGACGCCATCGGTGACTGGCTTGCGGCCTTCAATGCGGGCAGC
CTCGAGGGGTTGCAGGCATTCGCCGATAGATACGCGAAGAAGCAAGGCAGCGGTCCCAAG
GACTATCTCGAGTTCCGCGAAAGCACAGGCCCCTTGCGCGTACTCGAATCAACCGAGAGT
GCACCCGGCCAAGCGAAGCTGCTGGTGATGGGCCAGATGAACGAACGCGCGATGTGGGTG
ACCGCCGTCATGGACCCGGCCAATCCGTCGCACCTGATGCAGTTCCAGATCGAGGGTACT
GAAACGCCGGACAAGCACAAGCCGGCACGGGTTGCATTGCCTGCCCTGATGGCCGACGTC
ACAGCAAGGCTGGAGGCGCTGCGGGCACAGGACGCGCTGTCGGGCGCGTTGCAGGTGGCA
CAGAATGGGAAGGTGCTGCTGGACTGGCGCGGTGGTAATGCCGATCGCAGCACTGGAATT
GCAGTGGGCGTGGAGACGCAGTTCCGCCTTGCGTCCTCCAACAAGATGTTCACCGCCGTG
GCCATCCTGCAACTGGTGCAGGATGGCAGGCTCAGTCTCGATGACACGATCGGCAAGCAC
TTGCCGGACTATCCGAACAAGGCTGTCGCCAGCAGCGTGACCGTGCGCGAGTTGCTGTCA
CACACCAGTGGCCTGGGGGACTTCTTTGGCGATGGTTTCGAACAGTATTCCGCGTCCCTG
AAGACGCTGGATGACTACGTGCAGCGGTTCGCCAGGGATGCGCCGCAGTTCACGCCCGGC
AGCCAGGACAGCTACTCCAACTATGGCTTCATCGTATTGGGACGCATCATCGAGGCGGTA
TCGGGGCAGTCGTACTACGCATATGTGGAGGAGCACATCCTGCACCCGGTGGGCATGACC
GGCACCGGCTTCGAGCCGGAAACAGCGAGCGTTCCAAAGCGTGCCGTCGCTTACACGAAG
CACGATGGGCAATGGGTCCGTGAAACGAAGTCGCTGCCCTGGCGCGGCATGTCGGCCGGT
GGTGGCTACAGTACAGTGGCCGATATGGTGAAATTCGCCGAGGCACTGCAAGGCGGGAAG
CTGGTTTCACCTGCATTGCTGCGGCAGGCCACTACGGCGCAGAACCACAAGGGCTGGTAT
GGCTTTGGTTTCGTGGTTCAGGGCGAGGGCAGGGAGCATCAGTACGGCCACGAAGGCGGT
GCGCCCGGATCGAACAGTGCCATCGTGGTGCTGCCGGCGCAGGGCTACGTGATCGTTGGC
CTGGCCAATGTCGATCCGGATGCGATCGGCAATGTGGTCAACTACATCGCGCGAAGGTTG
CCACTGTGAACGCGGCAGGTGCCGTTCATTCCGGTACCCGCACCATCTTCGTCATCAAGT
GTTCCACCACACCCGCCGGGTCCGCAGTGCGGCCGACATGCGTGCTCGACATCTGTACAA
CCGAGCTGCGCTTGGCGGTGAGGAAATGAAAGCGGGCGCGCGCGGGCAGCTTTGCGATGG
GTCCGGCGCTGGCGTCGCCACGGCAGATGGCCACGATTGCATCCAGCCATGGCTGCAGCG
CGTCCTGGTCCAGCGCCGGTGCGAAGGCACGCAGGCGCTCAGGATCGATTTCGATGGCCG
CCTCCAGATGGCGCGCGCCAGGGCAGGAGACGATCACCCCGACGTTGATGAATTCCTCGC
GTTCCACCCGCGGCACGACGCGGATGACCGCATAGTCATACGTGTGCAGCGTGGGCACGG
ATGGCCTCCTGCACGAACACTGCACGCACTTTCAGGCGGTGCTTGAGATAGTCGATATAG
CCCTGGCGATAGGCCTGTGGGCTGTCGAACGCCGGTTCGTCCACCAGCCAGCTGTCCGGC
ACCAGGCCAACGATGCGCTCGATTTCGGCATCGGTCAGGCACGCAGCCAGTTCTGCGTCC
ACCTCGGCAATGCGGCTGGCGAACGACAGCAGCACGTGGTCGCGGATCAGCACGAACGGC
TTCTCGCAGGCATCGCCGGCGCTGGCCCAGTCGTGGTGGAAGTACATGGCCGCACCGTGG
TCGATCAGGTACAGCTTGCGATGCCATACCATCAGGTTGGGGTTGCGGGTGGTGCGATCG
ACGTTGCTGGTGAATGCATCGAACCAGACGATGCGCGAGGCCAGCTCGGCATCCACAGGC
ATCGCGGCCGGGTCGTAATTGATTGCACCGGGCAGATAGTCCAGGCCCAGGTTCAGGCCC
TCGCTGGCGCGGATCAGCTCCTGGATTTCCGGGTCGGGCTCGGTGCGGGCGAACTCGCGG
TCCAGCTCGACGAACAGGATTTCCGGAATCGGCAGGCCCAGCGTGCGTGCCATCTCGCCG
GCGATCAGCTCGGCGATCAACGCCTTCGGGCCTTGGCCGGCTCCACGGAATTTCAGCACG
GCCATGCCGTCGTCGTCGGTCTCGACCACGGCGGGCAGGGAGCCGCCTTCCCGTAACGGG
GTGATGTAGCGGAGGGCATGTACGGTGCGCATGGACGCATTCTAGCGTCCTGCCAGGGCA
GGCGTGCCGCAGCAGAGCGGGGCGCCAGCTTAATGAACGGGTACCGCGCGAACCGCTTGT
TGCAGGTCGCCTGCAATCTTCACTTGTTCCTTCCGCGTGGAGTGGCAGCATTCGTTCCAA
CGGAGCAACGCACCCGCGTGTGACCTTCAACAGGAGGCGCTCATGCCACTACAGTGCAGC
TGTCACGCTTCACCGTGTATGCAACGCAACGCGTGGTGTTGATCTTGACCTGACACGGTC
ACGCCATCGGCGCAGGTGGCCATCCGCCGCAGTTCCAGCCAAGTTCCAGACACCTTTCAC
CCATCGCACCCCCGCGTTGCCCGGTCGGGCCTGCGATCCAGCTACTTGCGCCCCGAGAGA
GATTCCTGCGTTGCCGTCGACGCTGGCAGCGTGGGACCGCCGAACCCACGCTATCCCCAC
AGGCTTTGGAGGTGCACCGATGAACGACGAATTCAATGCCATGCTGCCCCCACTGGACGA
TGCCAAGGCCGAGGAAATGATCGGCAAGGTCGTGCTGGTGGGTGTCACCCGCTATGGTGG
CGACGGCCAAGTGCAGGGTCTGGAGCAGTACGCGGGCACCGTGCTGCGCATCAGCGCCGA
CGAAGGCGTGGTGCTGGCCGACGAAGACGATGGTCATGAGCGCTACCTGCCGCCCATGCT
CGACCAGTACCAGCGGGCCGAGCCAGGCGAATACCGCATGCGGAACAGTGGCATGATCGT
GGTCGACCCCGATTACCTGACCGCCTGGGACCTGCACGCCCAGCAGTGACGACAGACCAC
GTCTGGCAGATGCCGGTCCATTGCCGGCCTCTCCGGGCGTGTCCCACTTTGCCCCATCCG
GCCTCTAGCCCTTCCGGCCCATTCACCCCATCCCCTGCGGTGCTAGATTCGGGTCCATGC
CCGATTCCGGGTACCCATTCACACCCAGGGGATAAGGATGCTGATCCGTCGAACCTCTCT
GGCGGCGGCTGTTGCCGTTGCCACCGTCGGCCTGTTGGCCGCTGGCCCGGCCTTGGCCGA
CTACGCCAAGCCGCCGGAACACCTGCTCAAGGTGCTGAAGGCACCGCCACCGCCGGCGCC
GAACGTGGCCCCGGGCGGCCAGCGCCTGCTGCTGACCACCGCGCAGACCTATCCCTCGAT
CAGCCGCGTCGCCCAGCCCTACCTGAAGCTGGCCGGCGTGCGCCTGGAGCCGAAGAACCG
CAGCCGCCATGACACGCCCGGTGGCTACGGCATTCCGGCCTGCGTGGCCGACTTCACCCT
GGTCGACATCGGCAGCGGCAAGGAGACCAAGGTCAACCTGCCGCAGGGCTGTGCCACCGG
CGCGCTGTGGTCGGCCGATGGCAGCCACTTCGCCTTCCAGAATGCGGTCGATACCAGCGT
GCAGCTGTGGGTGGGCGATGCGTCCACCGGCCAGGTGAAGCAGGTGCCGAACGTGCAGTT
GAACCCGATCTTCGGCAACACCGTGCAGTGGCTGGGCGGCAGCCAGAACCTGCTGGTGAA
GCTGGTCCCGGCCAACCAGGGCCCGGCGCCGTCCAACGGTGGCGTGCCGACCGGCCCGGA
TGCACAGGAGTCGCTGGGCAGCAGTGGCGAGAGCAGCACCTATGAGGCCCGCGACACGCT
GACCAGCGTGCACGACGAAAAGCTGTTCGCTTACTACGGTGCCTCGCAGTTGGCCGTGGT
AGATACCGCCGCAGGCAGCGTGCGCCCGGTCGGGCAGCCGGCACTGTTCAACGAAGTCAG
CGCCGCGCCCGATGGCGTGCACGTGCTGACTGAATCGATCAAGGCACCGTATTCGCACGC
GGTGACCTACCAGCGTTTCGCCAACGACGTGGCCGTGCTGGATATCAGCAGTGGCCGCAG
CACGCCGATCGCCAGCCTCCCGCTGGCCGACCGCGTGCCGGTGCACGGCGTGCCGGAAGG
CCCGCGCGGTTTCGACTGGCGCGCCACCGATCCGGCTACCCTGGTCTACGCCGAAGCGCT
GGACAAGGGCGACTGGAAGGTCAACGTGCCGCATCGCGATCGCGTGCTGATGCTGAAGGC
GCCGTTCAACGGCAAGCCGACCGAAATCACCCGCACCGCGCAGCGCTTCGAAGGCTTCGC
GTGGACCGCCGATCCGGCCGTGGCCTTCCAGTACGAGAACGACGAGAATCGTCACTGGAT
GCAGACCCGCATCGTGGATGTGGACCAGCCGAAGAAGGAAGGCCGCCTGCTGTGGGACAT
GTCCAGCGATGAGCTGTACGGCAACCCTGGCAATCTGGTCTTCACCCGCCTGCCGAATGG
CGCGCAGGTGGTGCGCCGTGAGGGCAACCATGTGTTCCTCAGCGGCCGCGGTGCCTCGCC
GCAGGGCGACCGTCCGTTCCTCGACCGCCTCGACCTGGCCACGTTGAAGAGCGAGCGCCT
GTTCCGCAGCAGTGCAGACGCCTACGAACAGTTCCTCGGTTTCAGCAACACGCCGGGCCA
CTACCTGACCTGGCATCAGTCGGTGATCGATCCGCCGAATGCCTTCGTCCGCCAGCAGGG
TGAGGCGGTGGCTGATGCGAAGGCCGGCGAAGCGCAGTTCGCGTCCACCGCGACCGCACT
GACCAAGCTGGTCGACCCGACACCGGAAGTGCGCCAGATCAAGAAGCAGCTGGTGACCTA
CAAGCGCGCCGACGGCGTGGACCTGTCGTTCACCCTGTACACGCCGCCGGGCTACAAGGA
AGGCCAGCGCGTGCCGGCGATCCTGTACGCCTATCCGGCCGACTTCGCCAACGCCGCGCA
GGCGGGGCAGGTGTCCGGTTCGCAGCAGACCTTCACCCGCCTGCAGCCGTACCGCCTGAT
GCTGCTGGCCGGCTACGCGATCATCGACAACGCCTCGTTCCCGATCGTGGGCGATCCGAA
GAACGCCTACGACACCTACCTGGAGCAGCTGGAAGCCGACGCCAAGGCGGCGGTGGACAA
GGCCGTGGACATGGGCGTGGTTGACCGCAACCGCATCGGCGTGACCGGCCACAGCCACGG
CGGCCTGATGACCGCCAACCTGATCGCGCACACCAAGCTGTTCAAGGCCGGTGTGGCGAC
CAGCGGTTCGTACAACAAGACCTTTACCCCGTTCGGCTTCCAGAACGAGCGTCGCTCGGT
GTGGCAGGCGCAGGACGTGTACCTGAAGGCCTCGCCGTTCTTCTATGCCGACAAGATCAA
GCTGCCGCTGCTGCTGGTCCACGGCGAGGACGACGCCAACCCGGGCACCGAGCCGTTCCA
GTCGCGCAAGCTGTACCAGGCGATCCGCGGCAACGGCGGCACCACCCGGCTGGTGATGCT
GCCGAACGAGCCCCACTGGTACACCGCGCTGGAATCGAACGAACAGTTGGTGGCGGAAAT
GCTGAACTGGTTCGATACCTACGTGAAGAACGCCAAGTGAAGGAACAGGAAGGCCGCCTC
AGAGCGGCCTTCCTGCATTCTGTAGAGCCGAGCCCATGCTCGGCTGCCGCTCGTCGGAAC
CCCAGAGGCAAGGCAGCTCCATGAAGATTTGGTTGTTGGGACTGACAGCGGTGTGCGCAT
CGTCTGCGGCGATGGCGGCACAGCCACAGATGAGCGTCGATGTGAGATACGACTGGTACG
GCTGGGGCTCGGTATCAGAGCACTGGGTGATCCGGCGCGATGCCTATGGCCTGACCACCC
GCGTGCAGGTGGTGGAGACGCCCGACGGCAAGGCGCGATTGCCGGAGCTGCTGCCGTTTG
GCGCCATGGCGGCGCTCGACACCGCGCTGCAGACCGCCCCGCTGACCAGGGCGGCCGCGG
TGCAGCGGATCGCTTCGCGGCTGGATCGCGCCGAAATACTGTCCCTGGACCCGGGGCTGC
ACAGCTTGGACACGGATGCCTGTTCGTTCGCACAGCAGCGCGCGTGGGCGCGCAAGGCGC
TGTCCGGACGGAGCCTGCAGTCGCGTGTCGACCGGCATTTCTCCGGGCTCTGGACCGATG
ATGTGCCGATGATGACGGTTGTCGTGAGCCGGCCGGGGCGTCCGGATGTGGTGCTGGTGT
CGACCTCACAGAAGGTAATGATGCTGCCCTGGAAACGCCTGCCCTCGGTGGTCTTCGAGC
AGCAGGACCTGGACAACGCGCAGGAGCAGTGGCACCCGGAACTGAGCGAAGCGGTGATTG
CCCTGCTGCCGGAAGGGGAAGACTCACGCAGGCGTTTCCAGACTCGCTGGTTGCATGACC
GGCTGCGCAGGGATCTCGCGATGGAGTCGCTGGACTGTGGCGCCAGGGGCAGGGAATCCG
CCATGTGATCAATTGCGCATGTCCTGAAATCAACCGTGGAGACACGGTAACGGCGTGTTA
CCGGCACATTCGCACGCCACGCAAATGATCTAGGCTGAACCTGATAGCTCGTTTCAGGTC
ACTGCGATGAAAGCCATTCTCCTTGCTGCAACGTTGTCGTTGGCCCTGGTTTCAACCGCC
CATGCCCAGTCGTTTCCTGCTGAGCTGACGCAATTGGGCATCGTCGCCGGCATGCCCTAT
GCCAAGGCCAAGCGCCTGCTGGATGCGGCAGGTTGGCAGGCGAGTCCGGCACAGGGCGCC
CCCGAGTCACTTGAGGGCTTTCCGGAAGTCGGATGCCAGAAGGGCGGAAAGCAGTGCGCG
ACAATCTTCGAGAAGGGCGGGCAGCAGATCGCGGTGCAGCTGGGCACTACCTTGGCAGGG
CAGCCGTTCGTGCAGGGCGCTGATTGAGCGTCTGCCACTCTCACGCCAGCGGTAGGCGAT
CCTGCGCGCGTGACAGCCGGTCATGCAGGTCACGCACATGCTCGGCCTTGGCATGCACCC
GGGTGGTATCACCGAAGCTGCGCAGGTAGGCGCAGGCGGCGAAGCCGGCACTCTTCTTTT
CGTAATCGGCAATCCAGGCCAACCGGTCCGGGTTGTTGGCCTGTTCGGCTGACCACGCAG
CCACCGGTGGCCTGATGCGATAACGCAGGCCGACGCGCCACGGCTTCGGTGTCAGTCGGG
CACGGAAGCAATGCTGCAGCCGGCACATGCGCGCGTACAGGGTGTCGGTGCCCAGTGCCT
TGAAGAATGACTGGAGCTGCTCGTCCTCGGGTGAGAACGTGGCATGCATCGCCAGCACGC
GCAGCCCCGCCGGGGTGCGGTAGACGCGCAGATGCCAATCGGGATGCTGCTCGCTGAAGG
CGTCCACGCGCTTCAGCGCAAGCCCTTCAGCACCGCCGGCAGCGGCCAGGCGCTGCTTCC
GCCGCATCAGCAGTGCCGCGTTGACCAGCAGCACTGCCGCCACGCCCAGTACCAGGCCCA
CCAGCCAATGCCAGAGCACGGTGCCGATGACGGCGCCGGCAAGCAGTACGACCGCCGCGA
CGATGGCCGGTATCACGCATCCAGCCGGTGGCTGCGCATGGTCGATGTCGGCGAACAGCA
CGTCGGGGCTGTTGAGGCACAGCGCGCCATAGCTGTTGCGGGTGATGATGACATCGCCAT
CGCGCTGTACGATCTGCTCGCGGATCGGCACGCCCTCCACACCGTAGTTGCTGCGCACTT
CGCGACGCGGCAGCACCTGCCCGGCGATGATGGCGTTGAGGGCTTCATGGGCACGTGCGT
CGGCGTGGGCCTGGGCTTGGGCAGGCCCCTCGTCGGACCAGCCGAAGCGGCGCACGACCA
TCGGCCGGCCACGGAAACGGGCCTGCAGGCGGGCTTCGGCCCAGTACGCGGGAACGATCA
TCATCGTGCGGTGCTCCATCATCCATGGCAGGTGCCTGAGTGAGTCTGGCACAGCCCCGA
AGGGCCTGCATGTGCCCGCTGCGGTGGCCGGGGCGGAGTGGTAGATTGCGCGCTTCGCAT
GCACTCCACCAAGGACGGAGCGATGTCCAGTTTCCTGCGTTGCCTGCTTGCCCTGGCCTG
TGCCGGGGCGGTCGGCGTGGCGTCGGCGGGAACCCCGCCGGGGCCGCAGATCCTCACCAC
CGATGCCAGCCGCTTCTACGCGCTCTACGACAGCACCGGCGGCAAGCCCAGCATCGCCCA
GCTGGCCGGTTACCTGGCCGAAGGCAGTCCGGGCCTGGGTGAACTGGCGAAGGCGCGCCG
GGTCACGCCCGAGCGTATGGCCGAGGCCATTGCCAGCCAGCCCGGGGTGTATGCGCAGGG
ACGCGGTTGCCTTGCAGAGCTGCCGGCGGTGAAGCAGCGCCTGGTGCAGGTGTTCGGCAA
CCTGCAGGCGATCTATCCGCAGGCCGCGTTTCCGCCGGTGACCATCGCGGTCGGCCGCGG
CCGACCGGTCGGGTTGACCTCCAAGAATGGGGTGATCATCGGCCTGGAAGCGCTGTGCGC
AGCCGATTTCATGAATCCCAATGTGCAGGACCGCTTCGTGCACGTGATCGCGCACGAGTA
CGTGCACATCCAGCAGACCGGCCTGACCGACGTCGAGCCGGGCGACCCGCATGCGACGGT
GCTGCGTGTTTCACTGGGCGAAGGCATCGCCGAGTTCATCGGCGAGCTGATTTCCGGCAA
TGTCGGCAACGGTCGCCACGCGGCCTGGACCCGTGGCCGGGAAGTACATATCGAAAGCGC
CTTCGCACTGGATGTGGACAGCACCGATCTGTCGCCGTGGCTGTACAACTACAAGCCCGG
TTCGCAGGAACCCTATGATCTGGGCTACTGGGTGGGCTATCGCATCGCCAAGGCCTATTA
CCTGCAGGCCAAGGACAAGCGTGACGCGGTGCGTGCGCTGATCCAGCAGGACAACCCGAA
GGCGATCCTGGCCGCCAGTGGCTGGACGCCAGGCATGTGGATGCCGGCCAAGGTGACCGG
CGTGGCGGCGCGGTCGGCGGCACGCTGAGCGCGGGGCCGCGCGCTAGACTGGCGCAGACA
TTCAACGGAGAGACCCCATGCGTTCCTTGTCCGCTGGCCTGGCCGCGGTTGCCCTCGGTA
GCGCGATGAGCGCCCATGGGATGGCGGCCGACGTGCCCGCCGTCAACCCGTTGTTGGTGG
AACCTGTCGAGCGACTGCGCCCGGACGAGGTGCGCTTCATGCAGCAGCGCCTGGCCGATT
GGCCGGAACTGCAGCGTTACCGCGATGCCAACGCGCGACTGCCTGCCGCCGTACCGGGGC
AACCACGCGTGGTGCTCTTCGGTGACTCGATCACCGAAGGCTGGGGCAGGGAGGGCAGCG
CGACGTTCTTTCCCGGCAAGGGTTGGCTCAATCGCGGGATCAGCGGCCAGACCACGGCGC
AGATGCTGGTGCGTTTCCCGCAGGACGTGCTGGCACTCAAGCCGCGGGTGGTGGTGATCC
TGGCTGGCACCAACGACATCGCCGGCAACACCGGCCCGTCCACGCAGGCGATGATCGAAG
ACAACCTGCACGCGATGGTGGACCTGGCTCGTGCACATGGCATTGCCGTGGTGCTGGCAT
CGGTGCTGCCGGTCAGCGATTACCCGTGGTTGCCGGGCACGGCACCTGCGCCCAAGGTGC
GCGCATTGAACGCGGCATTGAAGCGCTATGCCGATGCGAAGCAGCTGGTCTATCTGGACT
ACTACACGCCGATGGCCAATGCCGCCGGAGGGCTGGATCCGCAGCTGGCCGACGACGGCG
TGCATCCCACCGCGAAGGGCTATGCGGTGATGGCGCCGTTGGCCGAGGCGGCGGTCAAGC
GCGCAATGGCGCTGGAGTAGGCACAGTACCCGCACTGCACAGGATCCAGCCCGCCAAGGT
ACAGTGGCGCCGAAGATGGCCACGCCGCGTGGCCGCCAGGGACGATGGGGTGGGTGATGC
GGAAGGGAATCCAGGGATGGCTTTGCCGCAGTGGCGCAACGATGGCCTTGCTGCTGGCCG
CCGTGCCGGCGTTCAGTGCAGACACGGCGGTGCCTTCGCCGCTGACGCGTGAACCGGTGG
GCGGCGTTTCGTTGGCCGAATGGACCGCCCGCTGGTGGCGCTGGGCCGACGCCCAGGGCG
GCGCGCCCTATCTCGACCCGGATGGCCGTGTGTGTGATCTGGGCCAGGAAGGCCCGGTCT
GGAACCTGGCCGGCACCAATGGCCGTTTCCGGCCACATCGCGAATGCGTGGTGCCGGCTG
GCAAGTACCTGTTGCTGCCGATCATCAACATGGCGCACTACCAGGTGGATGAGGCTGTGT
CCTGCAAGGAGCTGCAGGCGGGGGCGGCGGTCAACAACGATTACCTGATCAGCGCGGTGG
TGCTGCTGGACGGCCAGCCACTGGGCGACATGCGCAGGCATCGGGTCCGCAGCGAAGGCT
GCTTCCGCATGGATGCCGGCGACGAACACTCTCGGCTGGCCGCCGCCGACGGCTACTGGG
TAATGCTCAAGCCGTTGCCGCCGGGCCGGCATACCCTCAGCGTGGGTGCCAACTACGGCG
TGCCGGATGGCGGCGCATACAGCCGCATGCGGCAGTCCTTCGAGTACGTGCTGCACGTGG
GAGGGCGCACCCAGGTCGTGTCGCGCGAACCGCACGCGGTGCCGGTGGCGGCCCCCTGAA
GCTCAGGCGTCGTCCTGCTTCAACGCCGCATCGGCGGCCAGCAACGCTTCGGCGGCCGCA
CTGAGCGGCGGCGACGGCGGGGCGACCACGCCGATCGCTTCCATCATCTTCGGCATGCCC
AGGAACTGCCGCGCACGCCGGTCGTAGATGCCGGTGACCAGCAGCGCGCGCGTGGCGATC
TTCTGCTCGGCGCCGATCAGCACGCGCTGCTCCATGATGCCGCGCGAGCCGACCCAGCCC
ACCAGGCGCGTTTCCAGGGTGAAGCGCTGGAACGGCTTCAGCTCGCGACGGAACTGGATG
GTGCCGGCGCCTACGATGGGCGCCCACTTCTCGCGCAGCGCCACCCGGCCCAGGCCCATG
CGCAGGATCAGGTCCAGCCGGCCCAGGTCGAAGATGTTCCAGTAGCGACCGTTGGTCATG
TGCAGGTTGCTGTCCAGGTCGTTGGGCAGCACCCGGAACTGCAGGCGCGAGACCCCGAAC
GGGGCCTCCAGCTTCGGCCGGAACAGGCTGTACAGCAGCAGGTGGAGCAGGCGGAACCAG
AGATTCATGGTTATGACGACTGTTATAGAATCGCCGGTACGCTAATCTATGACGACTGTC
TTAGCAAGGAGCCCGCCGTGAGCCCGCGTCCCTCTGATGCGCCACAACGCGTGATTGATG
CTGCGGCACAGATGCTGGCGCGCGTGGGTCTCAATGCCACCAGCATTCGTGAGGTGACCA
AGCTGGCCGAGGCACCGCTGGGCTCCACCTATCACCACTTTCCCGGCGGCAAGCAGGAGT
TGCTGGCGCGCGCCACCCACATGGCTGGCGACAAGGTAGAAGCGCTGCTGGTGGAGCTGC
TGAAGGGGGGGGCGGTGCAGGGCCTGCAGCAGTTCCTGGCGATGTGGCGTGAGCGCTTGC
TGCGTTCCGGGTTCCGCGCGGGCTGTCCGGTGCTGGCCGCGGCAGTGGAAGAGCCGGTGG
AGGCCGTGCCCAGCCAGCCACGTGTTGCTGCTGCCGAAGTGTTCGCGCGCTGGCAGGGGC
ACCTCGCCTCGGCGTTCGTCGCTGAAGGGCGCGCCCCCGCAGCGGCGGGCGAGCTGGCCA
GCCTGGTGATTGCCAGCGTGGAAGGCGCAGTGGCGATGTGCCGCGCACTGCAGGACATCG
CCCCGTTCGACCAGGTGGCCGCGCAGTTGCTGAAGGCGGCCGCGCGTCCTTGATCCGGCT
ATCCGCGTGCGGAAGACGCGCAGCAGGTCATCGGAAGATCATCAGATAGCCCCAGCCGAG
CCCGATGGGCAGGAAGGCAGCGATGGCCGACGCGCCCAACCAACGCAGGTAGCTGCGGGA
GGCGGGGGATCCCTGCCGCTTGAGGGCCCAGGCATGCGTCGGGAGCACCAGCAACGCCTG
CACCGCAAAGGTGGCCACGGCGGCAAGCCATGCCACCAGGACGCCGAGGCAGCCATCGCT
GATGCAGCGGCTACCAAACCACGAACCCCAACCGGCGAGGCCAATCATTGGAACGAACAT
CACGAGGGCGGTGGAGCGGGTGAGCTGGGAGACGTGCATGCCGTAGAGCATACTTTTTCG
TAGCGGAAAGTCATGATCCAGCCGCCGGCGCGCGGGTACAAGGCCGGCGCCAGTGCGGCC
TGTGGGTGATGGACCCACGGCCCCATCGCGCTGGAATCCGTCCACCACCGCCTACGCGTG
CCCGGCAAGGATGTCCGCATGCAGCATCAGGTTCCCGAAGTCCCTGGCCGCGCTGCCTCC
GGCCCCCGGCGGCGGAATGAAGCGCTCACGCCATTTTTCACGCGGTCCACTGAAATTGCC
CGTAAACCACGGCAGCGAAGTCGTGCGTGCGCGCCAGCACCTGCAGCAGCGGGGTTGGCC
ACGCCTGCAGATGGCCCTGATCGTCGCCCTGACCGGTGCGGCCGGATTCCTTGCCTCGTA
CCTGCTGCGCCTGGCCGGCATCGACGCGATGTTGCTTCGCTACCCGATGGCCGTGTTGCT
GGCCTATGGCGTGTTCCTGCTGCTGGTGTGGATCTGGATCCGCTGGCGCTGGGCAACGTA
CTGGAGGGACTGTCGCCGGATGTGGGCGGTGGCAGCCCATCGCCTCGCATGCAGGGCATG
CAGGAACAGGGATGGTGGCGGGTATGCGTGTCGCATACGATCTGGCCGCTGCTCGGCCTG
CTGCTGTTTTTCGCCGTACTGGGCTGGCTCGCGCAGGAATGCGTGCCGGGTGCGAGCCAT
CTGCTGCAGGTCATCCAGGGGGGGGAGTGCGGTTGGCTCCTTCATATCGCCTGGACCCGC
CCCGTTTTCAGCTGCACTGAACAGTAGGCTATGATCGCGGTCGGCCGGGATTCGTGTCCC
GGCGGTGTCACCTATCGGGAGCTTGTCGTACTGCATCTGAAACAGGGGCGCTGGATGGCC
GGACGCCCACTGGGACACACAACCACTGACGAGGAAGAGCGCATGGATGTCGCTGCACGC
AGGAACAGGACGTTGTTTCGTTGGATCATGGTGACGCTGCTGGCGGCGTTGTTGCCGTTT
GCAGCACTGGCGCAGCCCGCAGCCGGGCAGGCCGATGGCGCCGAAGCCGCCACCGCCGCG
GAAGAGGCGCAGTGCCGCGCCTGTACCTATGAGCGCATTGGAACCAAGGTCGATATCGGC
CTGGTGGCACTGGTGTCGCTGCTGGTGGTGGGCCTGCTGACCGCGGCGTCGCGGGAATGG
GGCACTACCTCGCAGCGCTGGACCTGCCGCACGCTGGCCCTGCTGCTGGTGGGTGTCGGT
CTGGCGTTGCTGTGGTGGGCTGGCAGCGTCGTCTACCTGGGCTACAACCCGTGGCAGGAA
ATGGCCGCCCCCGCCGATGGCTCGCTCACCTCGACACTGCTCAGTACCTCGCCGAAGTGG
TTGGCGGCACTGGTGCTGATCGGCTTGGCGCCTTCCATCTGGAAGCGCAGCGAGCGCCTG
CCGGCCTGGCGTATCGGCTGACACTGGAACGGCGGCGCCGGATCACACCCGGCGCCGCCT
GCGGTCATCAGTCAAACCGCAAACGCACACCAGCGTAGATGCCACGGCCTTCGCCCGGCG
TCGAGCGGGCAATATCCCTGCCTACGTCGTCGTAGCCCGGCGTGACCGTGGCGGTGTAGT
GGCGGTTGCCGAGGTTGCGCATCTCCGCCCAGGCCTGCCAGCGGCCACCGGGTGCGTCGT
AGCCGATGCGGCTGCCGAAGATCACGTGGCTGTCGGCCCAGTAGCTGTTGGCGTAGTCGA
CGGCGATGCGCGAGGCGTATTCGGTATTGAGCGCGGCGTACAGGCCGGATGCGTGATCGA
AGCGCAGCTCGGCCTGGTAGGCGTGGCGCGGCAGGCCGGGCAGGCGGTTGCTGCCGAAAC
GCGCGTCGTGGCGGTAGCGGAAATCGCTGAAGGTATAGGCCTGGCGAAGCGACAGCCGGC
CCGGTGCAGCCCGCCACAGCGTGCTGTCCAATCCGGCCTCGATGCCGCGGTGAACGGTGG
GGCTGGCGTTGTTCTCGGCGATGAACAGGTTCGGCACCGGTTGCAGTTCAACGCTCAGCA
GTTCGTGGTTCACGTGCGCGTAGTAGCCGGTCAGTTCCCAGCGGCCCAGCGCCGCGTCAC
CGCGCGCGCCCAGTTCCAGCGTGGTGGCGGTCTGGTTCTGCATCGGCACCGGCGCGCGCT
GGCGGCCGGTAGACGGGCCATTGCCTGGCCCGAAGTACTGGTTCGAGCCCCAGATCATCG
ACCACGGGTGCGGCGCCTCCACCGAGCGGCTGAGGTTGCCGAACCACTGGGTCCGGGCGC
TGTGCTGCCAGGTGAAGCCCAGTCGCGGCGCGTAGTCCCAGTCGTGGTCGCGCAGGCGGC
CACCGCTGCTCGGCCAGGTCACCTGCACATCGCGACGGGTGTTGATCAGTGCCAGCCCGG
TCTGCATGCGCAGGCGGTCATTGAAGGTGAGGGTGTTGCCGACGTGCAGCGTGCTGTCGG
TGCCGTGGTGCCGGAAGTCACGCGTGCGCGTGCCGGCGGCATAGCCGTTGCTGGCAAAGC
GCAGCGACTCGCGCACATCGGCGTCCAGATCGTGGGTGACGCGCAGGCCGACCGTGGTTT
CGCTGTCCAGGCCGAACAGCCGGTGGCGGCGGCGGTAGTCCAGCGTGGCGTTGAGGTTGG
CGTAGTCCAGCTGCTGCCGGTACAGGCTCTCGTTCAAGTCCATCGGGTACTTGTGATAGA
CCAGCCCGGCCTGCAACGAGGAGTCTTCATCGATCTGCAGCGTGGTGACGTTGCCCACCC
AGGTGCTGCCCGGCTGCGGGCGACGCGCATCGATGGCCAGGTTGGCCGCATTCGCGGCAC
GCGGATCGTTACGGATCTGATCGCGGGTCAGGCGACCGGGCGTTTCATGATTGGTTTCGC
GGTAGCGCACGAAGAAACGCGTCTGCAGGTCGGGCGTGATCTGCCAGCCGATGTTGGCCA
TCGCGCCCTTGCCGTCGCCGCGCGCATGACGCTGGTAACCGTCGAATTCGGTATCGGTGT
AGGCCAGGAAGTAGTCGACATCACCACTGACGCCGCCCCAGCTGATGCCGCGCTTCTGGT
AGCCACGGCTGCCGGCTTCGTAGTGAAGCTGCACGCCCGCCGAATCACGACCGCTGCGGC
TGACGTAGTCGATGGCACCGCCCAGCGCCAACGCACCGCGCTCGAAGCCGTTGGCGCCCC
GCAGGACTTCCACGCGCGACAGCCACAGCGGTTCCAGCAGCTCGTAGGGCGTGCCGCCCG
GGCCGGTCAGTGGCAGGCCGTCGATCGACACCGCAATGCCCGAGGCGTGCGCGCCCGGGC
CCCGGTTGATGCCCGAGCCACGGATCGAGATCTTGGTGCCCTCATTACCCGGCGACTGCG
CGCTGATACCCGGCTGGTAGGCCAACACATCGGCGCTGGTGGATAGTCGGCTGTCGGCCT
TGGCCACGTCGATGACGTTGCTGGCGCCGGGGATGCGCTTCAGGGCCTCGCGCGCCTGCG
CGCTGGCATCGGCGGCAGCGGTGACCTGCACGGCATCGAGGGTGGTGGCCTGCGGGGCGG
CGGCGGCGGTGGAAGCCAGGGCGAGGGAAACAGCCAGGAACAGCAGCGACGGGTGAGGGC
GGTACGACGGAAGCGACATGCGGGAATGCTGTAAACCACGAAAGTGGCGCGCAAGTTAAC
AGGTCGACAGCGCCGCGTCACCCGCCGGCGGCGTATGGCCGCCCGCCGTGTTCCTGTAGA
GCCGAGCCCACGCTCGGCTAATCGCGCGAAGCGCGGGTTGTCTGCCATCGCGGCGAAGAT
CAGCCGAGCACGGGCTCGGCGCTACAGCAGGGTTTATGGCGAGGGCTTCGCCAGCTTCTT
GGCCTTCGCGTACAGCCGATCAGCCGCTTCCCTCTCCCCCAATGCAGCGTGGCACTCGGC
CAGGCTGTCCCACGTGTTGGCGGACTGCGGATACAGCTCGGTGTTCAGCGCGAACACCTT
CAGCGCCTTGCGTGCACCGAGGCTTTCGCGGATGGCATAGCCATCACCGTTGATCGCACG
CTCCAGTTCGCCGGTGGGAACGCCATTGCTGTCGCGCAGCCAGCTACGCATCTGCGGTTT
CGCATCGGTGCTGTCATCCAGCGCATAGCCGATCAGCCGCTCGGACAACACCGCATGCGG
AAACTCCCCGGGCGCAACCACCGCCATCGTGCTCTCCACCAGCGTGCTGGACCAGACATT
GCGGGCGCTGCCATTGGTCAGGTACACGAACACCCAGTAGCCGCTGGCCAGCGTGCCCTT
GTAGGCCAATCGCGCACGTACACGGGTGCCACCATCGTGGCCGACCTGGGTGTAGCCGTC
GCTGCGGGTGGTGTCCCAGCCGGTGGAGAAGAAGTTGCTGCCGCCACCGCTCAGCTTCTG
CGGCTGCCAGAGTTTTTCCAGGGTCGCCGTGCGCACCAGCTTGCCGGTCGCCAGCGCCTG
CAGGAAACGGTTCATGTCGCCCACGGTGGTCTGCAGGTCGGCATGCCCCCAGCCGTAGTT
GGGCCAGGGATCTTCATTGGCCGGTTGCAACGCGCCATCCTTGCCGATGTACGGCACCGC
CGCGCGCTCGACCGGCACGTTGGCGATGCCCCATGACGTGCTGGTCATCTTCAATGGCTG
CAGGATGCGTTCGCGCGCGATGGCCGGGTAGGGCGTGCGGTAGTGTGCTTCCAGCAGCGC
TGTCAGTACCAGGTAGTTGGCCTGGGTGTACTGCATGCGGCTGCCGGTGGCGAACTGCAT
CGGTGCCGCGCCGGCGACTTTCAGCGCAGCGGCAAGGTCAGGCGCTACACCGGGGTAGCC
CTTGCTCACCCAGCGGTTATCCACCCGGTCGTAGTACTCGCCGATGCCGGAGCTGTGGTT
GAGGAAATCACGCACGTGGATCGCCTGCCATGCAATCGGCAGGCCCGGCACGTAGCGGCT
GGCCGGCGCATCCAGATCCACCTTGCCCTGATCGACCAGTTGCATCACCAGCGTGCTGGT
CAGCAGCTTGGCCATCGACTGCGCGGCGAAGATGGTCTCGACGGTGGCAGGGGCATGGGC
AGCGGGATCACGTTCACCGCTGGCGCCCTGGTAGAGCACCTGGCCGTTGTGTGTGACCAG
TACCGCCTGGCCGGCAATGCCGTAGCGCTCGCGGTTGCTCTGCAGTTGGGCGTCGAGCTG
AGTGGAGAGAGTGGTGGGGACGTCACGCGCCGAAGCGGGCGGGATCGCAAACAGCGTGCA
GAGCAGTGCGGCAGCGAGCGTGCGGTACATCGCGGTGATCCATCAGCGGTGATGGCGCAT
GTTGGTCACGACCGACGAGCGGGTCAAGGCCGCCGATTCCCGCATCGGGGAGAGCCGGCC
AGCGGCCGGCACTACCACACGTTTCGGTAGTGCCGGCCGCTGGCCGGTACCTCCGTGATC
AGCCGAGGATTCCCGGCAGATCCAGTCCCTTTTCCTTCGCGCAGTCGATCGCGATGCCAT
ACCCCGCATCGGCATGGCGCATCACGCCAGTGGCCGGGTCGTTCCACAGCACGCGGCCAA
TCCGCTTCGCCGCCGCTTCGGTGCCATCACAGACAATCACCATGCCGGCGTGCTGCGAGA
AGCCCATGCCCACGCCGCCACCGTGGTGCAGCGACACCCACGTCGCGCCGCTGGCGGTGT
TGAGCAGGGCGTTCAGCAGCGGCCAGTCGGACACCGCATCGGAACCGTCGGCCATCGCTT
CGGTTTCGCGGTTCGGCGAAGCGACGCTGCCGCTGTCCAGATGGTCACGACCGATCACCA
CCGGTGCCTTCAGTTCGCCGTTGGCCACCATTTCATTGAAGGCCAGGCCGAGGCGATCAC
GATCACCCAGGCCGACCCAGCAGATGCGTGCCGGCAGGCCCTGGAACTTGATCTTCTCGG
CGGCCATGTCCAGCCAGCGGTGCAGGTGCGGGTTGTCCGGAATCAGTTCCTTCACCTTTG
CATCGGTCTTGGCGATGTCTTCCGGATCACCGCTCAGTGCGGCCCAGCGGAACGGGCCGA
TGCCGCGGCAGAACAGTGGACGGATATAGGCCGGCACGAACCCCGGGAAATCGAAGGCAT
TGGCCACGCCTTCTTCCAGTGCCATCTGCCGCAGGTTGTTGCCGTAGTCCACGGTCGGCA
CGCCCAGCGCGTGGAAGCCGAGCATGGCGCGGATGTGGTTGGCCATCGATGCACGCGCGG
CCTTCTCCACTTCCTTGGGGGCGGAAGCGCGCTTCTCATCCCACTGTTCGACCGTCCAGC
CCTGCGGCAGGTAGCCGTTCACCGGGTCGTGCGCGGAGGTCTGGTCGGTCAGCAGGTCCG
GCTTCACGCCGCGCTTGAGCAGTTCGGCCAGCACATCGGCAACGTTGCCGAGCAGGCCCA
CCGACTTCGGCGTGCCGGCCTTGCACGACTCGTCGATCAGGCGCAGCGCTTCGTCCAGGT
TGTCGGTCCAGGTATCCAGGTAGCCGGTGCGCAGGCGCATGTCGATGCTGCTCTTGCGGC
ACTCGACGGCCAGGCAGGAGGCGCCGGCCATCACGGCAGCCAGCGGCTGTGCACCACCCA
TGCCGCCGAGGCCACCGGTGAACAGCCACTTCCCGGTCAGGTCGCCGCCGAAATGCTGGC
GCCCCATTTCCACGAAGGTCTCGTAGGTGCCCTGCACGATGCCCTGCGCACCGATGTAGA
TCCAGCTGCCGGCGGTCATCTGGCCGTACATGGCCAGGCCTTTCCTATCCAGCTCGTTGA
AGTGGTCCCAGTTGGACCAGCGCGGCACCAGGTTGGAATTTGCGATCAGCACGCGCGGCG
CGTCGGCGTGGGTGCGGAACACGCCTACCGGCTTGCCCGACTGCACCAGCAGGGTCTGGT
CGTCGTCCAGGCGCTTGAGCGTCTCGACGATGGCATCGAAGCTTTCCCAGTCGCGCGCGG
CGCGGCCGATGCCGCCGTACACCACCAGTTCCTGCGGGCGCTCGGCCACGTCCGGGTGCA
GGTTGTTCATCAGCATGCGCAGCGGCGCTTCGGTCAGCCAGCTTTTGGCGTTGAGCGTGG
TGCCGGTCGGCGCGGCAATGGTGCGGGACGGGTCGTTGCGGGTCATGCGGCGCTCCGGTT
CGTAGCGAATTCAAGGCAGGCGTTGAGCACCTGCGCCAGGGTGTGGCGCAGCGGTGCGGC
GTGGGCGGGGTCGAGCGGGGTGGGCCAGCTGTGTTCGTCCACCTGGTCGGGCAGCGGCTC
GTGCATGTAGCCGCGGCAGGCAAGTTCCATCTGCAGGCTATGCACGCCGCCCGGGATGTT
GCTGTAGTGGCGGGTGATCCAGCCGCCCTTGAAGCGGCCGTTGCGCACCTGGCTCATGCC
ACTGAGCGCCAGCAGGTTCTCCACCACATCGCTCAAGGCGTTGTCGCAGGAGGTGTCCGG
TGCACCGGAGGGGCCGGCGGTACCCAGGTTGAACTGCGGCAGCTCGCCTTCGAACAGGTG
CGGGATGTGTGAGCGGATCGAGTGCGCGTCGTACACCACCACGGTAGCGTGGCGTGCGCG
CAGGCGCGTGATCTGCGCCGCCAGCGCATCGTGGTAAGGCAGGAAATACGTGTCGCGGCG
ACGGGCGATTTCCGCTTCGTCCGGTTCGCGCCCGGCGTGGTACAGCGGCTGGTTGTCGAA
GGTGGTCAGCGGGCACAGGCCGGTGGTGTTCTGGCCCGGGTACAGCGACACGCCGCTGGG
ATCGCGGTTGAGGTCGATCACCGAACGCGAGATCGCCGAGCGCACCGTGGTCGCGCCCAT
GCCACGCACGAAGTCGTACAGTTCGTGTACCCACCAGTCTGTGTCGCGGCGGGCCAGCCA
CGGTGAGTGGTAGTCGCCGATCAGGTCGTGCGGCAGCTCGCTGCCGGTATGCGGAAAGCT
GACGATGAGGGGGGCGTCGCCTTCGTGCACCGTCAGCCATTCGGGATGGGTATTCATGCC
TGCGGTTCCACGGTTGGCAGCAGGTCGGTCAGGCCCTGCGCCAGCGCGCCACTGCGCACC
AGATTCGTGGCGGTCACCATGTCCGGATGGAAGTAGCGGTCTTCTTCCAGCGTCGGCACC
TGCGCACGCAGGGTGGCGCGCACGGTTTCCAGCGCGGCGCTGGAGCGCAGCGGGGCGTGG
AAGTCGCAACCCTGCGCAGCGGCCAGCAGCTCGATGCCGATCACGTTGGCGGCGTTCTCG
GCCATCTGCATCAGCCGGCGTGCGCCATGCGCGGCCATCGACACATGGTCTTCCTGGTTG
GCCGAGGTCGGGATCGAGTCAACGCTGGCCGGGTAGGCGCGCTGCTTGTTTTCCGAGACC
AGTGCAGCAGCAGTCACCTGCGGAATCATGAAACCGGAATTCAAACCGGGACGCGGGGTC
AGGAAGGCGGGCAGGCCGGACAGCGCCGGATCGACCAGCATCGCCAGGCGGCGCTCGCTG
ATCGAACCGATCTCGCACACCGCCATCGCCAGCATGTCGGCGGCAAAGGCCACCGGCTCG
GCGTGGAAGTTGCCACCGGACAGCGCTTCGCCGGTATCGGTGAACACCAGCGGATTGTCG
GACACGCCGTTGGCTTCGATTTCCAGCGTGGTCGCGGCCTGGCGCAGGATGTCCAGCGCC
GCGCCCATCACCTGCGGCTGGCAGCGCAGGCAGTACGGATCCTGCACGCGCACGTCGTTG
TCACGGTGTGATTCGCGGATGTCCGAGCCCTGCATCAGCGCGCGCAGGGTGGCGGCGGTG
GCGATCTGCCCGCGCTGGCCGCGGATCGCGTGGATGCGCGGGTCGAAGGGCGTGTCGGAA
CCCTTGGCAGCTTCCACCGACAGCGCGCCGGTCACCAGTGCGGCCTGGAACACGGTCTCG
ATCTCGAACAGGCCGGCCAACGCATAGGCGGTGGAGAACTGGGTGCCGTTGAGCAGCGCC
AGGCCTTCCTTCGCGCCCAGTTCGATCGGCTGCAGGCCGGCACGTGCCAGTGCGTCGGCT
GCCGGCAGGCGCTCGTCACCGATGAAGGCTTCGCCTACGCCCAGCATCACGCTGGCCAGG
TGCGAGAGCGGCGCCAGGTCACCCGAGGCACCCACCGAGCCCTGCGCGGGCACCACCGGC
AGCACGCCCTTGACCAGCATCGCTTCCAGCAGCAGCAGGGTTTCCTCGCGGATGCCCGAA
GCACCCTGCGCCAGGCTGACCAGCTTCAGCGCCATCATCAGGCGCACCACGCTGGCCGGC
ATCGGCTCGCCCACGCCAGCGGCATGCGAGAGCACGATGTTCCGCTGCAGGGTGGCCAGG
TCTTCGCGCTCGATGCGCACGCTGGCCAGCTTGCCGAAGCCGGTATTGATGCCATACACC
GGCGCGCCCTTGGCGACGATGGCGGCCACCGCCGCCGCACTGGCGCGCACCACCGGCAGC
GCGGCCGGGTCCAGTGCGAGCGGCGCACCGCGATAGACCTGCCGCCACTGGGCGAGAGTG
ACATGGCCGGGGCGAAGAACCAGGGTGTTGCTCATGTGTTGCTCCAGGAGGCAGGCAGGT
CGGGCTGTCCGCGCACCACGCGCGCGTGCAGCGGGTTGAATCCAATGCGATAGACCAGGT
CGGCGGGGGCATCGATGTCCCAGATCGCCAGGTCGCAGTCCATGCCCACCGCCAGGCGGC
CGATGCGCTCGCCATGGCCCAGTGCGCGCGCCGCTTCACGGGTGAAGCCGGCGATGCACT
CGTCCACGGTCAGGCGGAACAGGGTGGCGCCCATGTTCATCGCCAGCAGCGGGCTGGTCA
GCGGCGAAGTGCCCGGGTTGCTGTCGGTGGCCAGCGCCAGCGGTACGCCGGCCGCACGCA
GCGCGGCGATCGGCGGCAGGGTGGTATCGCGGGTGAAATAGAAGGCACCGGGCAGCAGCA
CGGCGACGGTACCGGCAGCGGCCATCGCGGCGATGCCGGCATCGTCCAGATGTTCGATAT
GGTCGGCCGACAGTGCCCCGAAGCGGGCCGCCAGTTCGGCGCCATGCTGGTTGCTCAGCT
GCTCGGCGTGGATCTTCACCGACAGCCCGTTGGCGCGCGCCGCCTCAAAGACCTGGCGCG
CCTGCGCCGGCGAGAAGGCGATGTTCTCGCAGAACACATCCACCGCTTCGGCCAGGCCTT
CGGCGGCGATGGCCGGAATCATCACCTCGCACACTTCGTCGGTGTACTCCTGTGCTTCGC
GGCCTGGCGGAACCGCGTGCGCGCCGAGGAAGGTGGTCACCACGTTGACCCGGCATTCCT
CGCCCAGCGCACGCGCCACCTGCAGCTGCTTGCGCTCGTCGGGCAGGGTCAGGCCGTAGC
CGGACTTGATCTCGAGGGTGGTCACGCCCTCGGCGCGCATCGCCAGCAGGCGTGGCCGGC
TTTCGCGGGCCAGCTGTTCCGGCGTGGCGGCACGGGTGGCGCGCACGGTGGAAACGATGC
CGCCGCCGGCACGGGCGATCTCGGCATAGCTGACGCCCTGCAGGCGCTGCTCGAACTCGT
TGGCGCGGTTGCCGGCGTAGACCAGGTGGGTATGGCAGTCGATCAGGCCGGGCGAAATCC
AGCGGCCTTCGCCGTCGATGCGGGTGGTCGGCTGCAGGTGGGCATCGCTGCCGGCCGCGC
CGACATGGACGATGCGGCCGTCGGCGCAGGCCAGGACGCCATCGCGGATGACACCCAGCC
CTTCGCCATCAAGGGTGATCAGGTGGACGTTAGACCAGAGGGTATCGACGTGCATGGCAT
CCACAACGCGGCTGTGCTTATATGTCTATACAATATAGGCGTCCATTTCGGGTTGTCCAG
CCATGTCCGATTCGCGTTCCCCGCACAGTTTCCATGCCGCCCACGCCCTGCTGGCCGAGG
GTTGGGCCCGCAATGTCCGCCTGCAGGTGCAGGACGGTCGCATCGCGGCCATCAGCACGG
GGCAGGGCGCGCAGGCGGGCGACACCCGCGTCGGAATCCTGGTGCCGGGCCTGCCCAACC
TGCACAGCCATGCCTTCCAGCGCGGCATGGCCGGGCTGACCGAGATCGGCGGCGGCGACG
GTGACAGCTTCTGGAGCTGGCGCGAGCTGATGTACCGTTTCCTGGCCCACCTGCGCCCAG
ACGCGGTGCAGGCCATTGCCGCCCAGGCCTACATGGAAATGCTGGAAAGCGGCTTCACCC
GCGTCGGCGAATTCCATTACCTGCACCACGATGCCGACGGCCGGCCGTATACCAACCGCG
CCGAGATGAGTGCGCGGATCGCCGCCGCCGCCGACCAGACCGGCATTGGCTTGACCCTGC
TGCCGGTGTTCTATGCACATGCCGATTTCGGCGGGGCGGCGCCGAATCCAGCGCAGCGGC
GCCTGATCCACGACGTGGACGGCTTCGCGCAGCTGCTGGAGGCCGCCAAGCCGGCCTTGG
CCGCGCTGCCCGACGCGGTGCTCGGCATCGCACCGCACAGCCTGCGTGCGGTCACCGGCG
AGGAACTGAGTGCGTTGCTGCCGCTGACCGACGGCCCGGTGCACATCCATATCGCCGAGC
AGGTGCGCGAAGTGGAGGCCTGCCTGGCCTGGAGCGGCCAGCGCCCGGTGCAGTGGCTGT
ACAACCATGCGCCGGTGGATGCGCGCTGGTGCCTGGTGCATGCCACCCACATCACCGATG
ACGAGCGCGCGGCCATTGTGGCCAGCCAAGCCGTGGCCGGCCTGTGCCCGATCACCGAGG
CCAACCTGGGCGACGGCCTGTTCCCGATGCAGGCGTTCGCGCGCGAGGGCGGGCGCTTCG
GCGTCGGTTCCGATTCCAATGTGCTGATCGACGCGGCCGAAGAACTGCGCCTGCTCGAAT
ACGGCCAGCGTCTGACCCTGCGCGGTCGCAACGTACTGGCCCCGGATGCCACCCGCAGCA
CCGGCCGCTTCCTGTTCGAAGGCGCACTGCACGGTGGTGCACAGGCGCTGGGCGTGGCCG
CTGGCCTGCAGGTGGGCGCCAGTGCCGACCTGGTCGAACTGGATGCCGGGCACCCGGCGC
TGCAGGCGCGACAGGATGACGCATGGCTTGACAGCTGGGTGTTCGCCGCACGTAATGGCG
CGCTGCGATCGGTCTGGCGCCATGGCCGCCAATGCGTGGCCGAGGGCCGCCACCTGCAGC
GCGAGGCGATCACCACCGCCTTTACCGCCGCCCTGCGTGGCGTGCTGGGCTGATCGCCTC
CCGCCACCGAGACCCCATTACGTGAAGGCCAGCAAGTCCGCCACGCTCAACCAGCGTATC
CGCAGCGATCTGGAAAGCCGCATCCTCAGTGGAGAGTGGGCGCCGGGCTTCCGGATTCCG
TACGAGCACGAGTTGATGGAGCAGTACGGATGCTCGCGGATGACAGTGAACAAGGTGCTG
ACCGCACTGGCCGAGAGCGGCATGATCGAGCGCCGCCGTCGCGCGGGTTCGTTCGTGGCG
CGTCAGCCACCGCACCTGGAGCAGGTGGCGCTGGAGATTCCCGATATCGCGATGGAAGTC
GGCTCGCGGGGACATCAGTACGCCTATCGACTGCTGCAGCGCGATCTGCGCCTGGCCGAT
GCCGGCAATGCCGGCGAAGTGGAGCTGGCCGGCAGCGAAATGCTGCTGGCGATGCGCTGC
CTGCACCTGGCCGATGGCCGCCCGCTGGCGCTTGAGCACCGCCTGATCAGCCCGGTGGGC
GTGCCCGAGGTGTTGGAGGTCGACTTCAGCACCACCGCCCCGGGCAGCTGGCTGCTGCAG
AACGTGTCCTGGACCCGTGCCCAGCATCGCATCAGTGCCTGGGGCGCGGATACTGCCACC
GCCAGGCTGCTGGATGTGAAGCCCGGTACCGCCTGCCTGGTGATCGAACGCCTGACCTGG
CGTGGCGAACAGCCGATCACCCGCGTTCGCCAGGTGTTCCTGGGGGATGCCTGGGACCTG
GTGGCGCGCTTCGCGCCGGGCGCGCGATAGGGATTCCATCCACGCATGGCGTGGATCTAC
TCTGCCGAAACGACTGTCGCCTTGAACTCTGTCGGGGCGTGTGTACGATGTGTATCGTCC
CTGCATGAAGAGCAGGGACCTCATCCGGGAACTGGAAGCGGCAGGTTGGATCTGTCGTCG
GATCCGCGGATCCCATCATGTATTCGTGCACTCGCAGCACCCTCACATCATCACCGTTCC
TCACCCAAGGAAGGATCTGGGGAAAGGGCTGGTGCAGGCGTTGCGGAAGCTCGCAGGACT
GACGTAGGAGGGCCCATGCGATATCCAGTCTTGATCGAGGCGGGCGATGAGCGCACCGCG
TGGGGTGTGGTCGTTCCAGATCTGCCGGGGTGCTTCTCGGCGGCCGACACGCTTGATGAT
GCGCTCAGCGCTGCCGAGGAAGCTGCACTCGCCTGGATTGATGTGGCCCTGGATGAGGGG
CGCTCGATTCCGACACCTTCCGCGCCGCAGAAGATCGCCGCCGAGGCATCCAAGGACATC
TGTTGGATTCTTGCGTACATCTGCATTGATCCGGCTCTGCTGGACGACACCATCGAGCGG
GTCAATATCAGCCTGCCACGCCGGATCCTGGCGAGGCTGGATGCGCAGGCCAGAGCGGCG
GGTGAATCGCGCTCCAGTTACATCGCCCATCTCGCGGCATTGGGCTGAGCAGGCGCCACG
TGGAGCCGAGCCCATGCTCGGCTGCTGTTCGCGCGTGGCTCAACTCTGCAAAGGCATCCA
CGCGTGGCGTGGATCTACCAAGGGGTCGCGCATCGGGGTTCAGTAAATCCACGCCACGCG
TGGATGCAGCCCCATCAGTACGTGGCGCACTGCCGCCAGCGCACCGGCTCATCCACGCCG
GGGCGGGCGTTGAGCTGGATGCGCACGTTGCGCAGGGCGGGGTAGTGCAGCACTTCCTCG
CAGACCAGCGGCCACACCGCGTCCAGTTCGCCGGTGCGGTTGATCGCCAGTGTCTGCCGG
GTCAGCCAGACACCGCTGGCGATGCCGGGCTTGCCGGCCAGGGCGCGGGCCAGATCGGCC
TGGAAGCGCTCCAGCGTGGCGGCATCAGGGTCGGGATTGCTGCGCGCGTCGGTCGCCGGG
GCGACGGCAGGCGTGGGAGCGGGGGCGGCCGCAGGGACTGCTTCGATCGGGGCGGGTGCG
GCTGAAGGCGCGGCCGAAGGCGTTGCCACCACCGGCGCCGCAGCGACCGGAGTGGCCTCT
TCCACATGCAGGCCCTGCAGACCCAGGCCGACAAGCAGCCCCAGCGTGGCCGAACCCAGT
GCGGCAATGGCAATGCGGCGCAGCGCTTCGTGCCGGGCGCTGGCGCGCACGCGCGCTTCG
ATATCGGCAGGGAGGTAGGGCTGCAGCAACGGCCACAGGCGCGGCCCATCCAGCACTTCA
ACCGCCTGCTTCTCGGCGGCGCCACGGCCGTCGCGCTCGATACGGCCTTCGGTCAGCAGT
ACGCCACCCTTGGCGCCGGCCAGGCGCGCGGCCGCACCCAGTTCGTTCACTGCGGCGGTG
CCGATGCGGTAGGCCAGGCCGTGCTTGCACGACACCAGCCATTGATTGGGGCCATCGCTG
AGCAGGAAGTCGCTGCTCGGCTCGCGGGCATCTTCGGCCGGATCGATCAGCTCACGCAGG
CCGCGCTGTTCGCGCAGCATGCGCTTGACCAGAACCGAGAATTCGCGCCAGTGCATGCCT
GCCAGAGCCTGCAGGCCGAGTTGCATCTCCTTCTGCCGCCGCTTGATCCACCACAGATAG
ACAACGGCCAGGGAACAGGTAAGCAGGGCCGACAGCAGGGCCAGGATCCAAGGGAGCATG
CAGGAGTAGGGCGGAAGGGGCGAAAGCGGATAGCGACAGTGTAAAGGTCGCGGTGCCCGG
CTGGGTCAGGATGTTCCTGACAGGAAGCGTGATGGAGCGCGCAGAACGGTATACGACGGA
CACGAAAAACCCGCCAATCCTGAAGCCGTGAGGGGAGGGAACAAACGGCAGCCGAAGCGA
TTGGCGGGTTGCTCGCGATTGTCAATCAAAATTTATTGCATTGCAACAATTGCGCTCAGG
GAATGCTGTCCGGCGATTGATGGCTGCCCGGTGAGGGGGCATCTGCACCCGAAGCCGCCC
GGTTTTCCAGCCTGGCCAGGCGCGCGTGCAGGGCATCGATGCGGGCTTCCAGCGCGGTCA
CCTCGTCGGCAGTGGGCACATGCAGCCGCTTGAGCACGCCCTGCACCTGGTCATCGAAGG
CCTTCTCGACCTTGTTCCAGGTGCCCGAGGCCTTCTCGCGGGCTTCATCCAGGGACGATT
CGACGTTGTCACGCCAGCCCGGGCCCTGTTCGCCGCTGCGTTCACGGCGGCGGGCTTCCC
AGGCTTCGCCTTCCTTCACCAGGCCGTCGAAGAAGCGGCTGCCCTCGGCCTGCGCGCGCC
CCAGCGCACCCAGCCCGGCCAGCCAGACCTGTTGCGCCGAATCGCTGAGCTTGCGCGAGA
AGCGCTCGGCCTGGTCACCGAAAGAGGCGTCGTCGTTGCGGCGGTCGTCGTTCTCGTAGT
GGTTCATCGCACTTCCCGTGGGAGTTGGGCCTGCCCCGAGAGTAGCGCGCGGTGGCGTTG
CACGGCCGTGATGGCCGCCGCTGGGGTTCAGCCCAGCTTTTCCTTCAGCACGCGCTGGAT
CTCGCCTTCGACCATGCCCTTCATCGCCGACAGCAGGAAACCGAGCTTGGCGGTCACGCG
CACGGCGCCCGGCTGCAGTTCGATCGCACCGTCCACACCGCTGCCGGAGAAGTTCAGGAC
GTCGGCGGTCCAGGACGACTTCAGGCCGAAGCGCTCGGACAGCTTGGCAGCGACCTGTTC
GATCGCGGCGCGCGCCTGTGCGTCGGGCAGGGCGTGGGCGTGGCGGACATCGATGGTGGA
CATGCAGGCTCCTGGCGCAGGGCGGGGATGATCAAAGAGGGCGAGCATTGTGCGCATCAA
GGGCCGCCGCGCCAAGCACTCATCGTGGGTTCTTCTTCGTTGGCGACCAACCTGCTAGGC
TGCGCCGCGTGCAGAACCTGCTAGTTCACTTCAGTCAGCAACAACAGCCCGACCAGCCCC
TGCGGCCCGGGGTGCAGCGCATCGTGCGCCAGGCCAACGGCAGCGTGCGGCTCGGTGATG
CCGGCCACGGCGCCCTGCTGCTGGCCCAGTTCTGCATGGACGATCGCGGCCTCTGGCTGC
AGGTCGGCAATGGCATCCGCGGCATCCACGTCAATGGTCGACCGGTGCGCCGGATGGCCC
TGCTGCGCGCGGGCGATGCGGTATACGTGGATGGCGTGGAGATGGTGCTGCAGGGCGAAG
TCGAGAGCCTGCTGCAGGCGCCTGCGCCGAAGAACGAGGATGGCAGCGACGAGCAGCAAC
GACTGCTGCGCGGTGTCGGTGGCCTGCACCATGGCCGCAGTTTCACCCTGTCGCAGGCCC
GCCTGATCGGCCGCGGCAACGAGGCCGACATCGCCATCGATGACCCGGCCTTCGCCGAAC
AGCATGCCCGCGTGGAAGTGCACGGCGAGCGCGTGCTGCTGCGCGACCTGGGCAGCGCCG
ACGGTACCCGGGTCAACGGCGTGGCCGTGCGCCACTGCTGGCTGCAGGCCGGCGACCAGG
TCGTGTTCGATGGCCAGCACCGGTTCGTGCTGGAAGTGCCGCACGATCCGCGCCGGCGGC
CGCTGCCCGCCGAGGACGACGCCAGCCACGAGGCCGAGCAGGCGCCGGTGCTGCCGGCCG
CGCCGCGCAGGGTCCGGCGCTGGCCGTGGCTGCTGGTGAGTGCGCTGCTGCTGGCCGCAC
TGCTCAGCCTGCTGCTCTGGTTCGGCGCGCGCTGATCTGAATCCGCTGGGTCCGCGCCCT
GGTGGGTGCCGACCTTGATCGGCACGCTCCGTCGGCGGGCTTGACGCCTGGCAGCACACG
GCTTTGGTAGGTGCCGACCTTGGTCGGCACGCTTTTTCGGCGGGCATGACGCCTGACGGC
GTACGCCGACCAAGGTCGGCGACTACCGGGGCTTTGCTGCTGATCTGAATCCGCTGGGTC
CGCGCCCTGGTGGGTGCCGACCTTGATCGGCACGCTCCGTCGGCGGGCTTGACGCCTGGC
AGCACACGGCTTTGGTAGGTGCCGACCTTGGTCGGCACGCTTTTTCGGCGGGCATGACGC
CTGACGGCGTACGCCGACCGAGGTCGGCGACTACCGGCGCCACGCCGGCGGCGAATGGAT
TCCAATGAAACCAAATTTCCCTTGCCGCACTAGGCCGCAAGGCTGGTGCACTGCGGCATA
CTAGGGGTCTTGCCCCACAGGTGTGACATGACGCGCGCGTTCAACTTCAGTGCCGGCCCT
GCGACCTTGCCGGAAACGGTCCTGCGCCAGGCGCAGGCGGAAATGCTGGACTGGCACGGT
AGTGGTGCCTCGATCGTGGAAATGAGCCATCGCGGCGCGGAATTCATGTCCGTGGCCGCC
GAGGCCGAGGCCGACCTGCGCCGCCTGCTCGATATCCCCGACGACTACGCGGTGCTGTTC
CTGTCCGGTGGTGCCACCACCCAGCAGGCGCTGATCCCGCTCAACTTCGCCAGCCCCGGC
CAGCGCGCCGACTACGTGGTCAGTGGCCATTGGGGAAAGACTGCGGTCAAGCAGGCCGGC
GTCTACGTCGACGTCAACATTGCCGCCAGCAGCGAGCCCGACGGCTATCGCACGCTGCCG
CCCCGCGCCGACTGGCAGCTCTCGCCCGACGCCGCCTATGTGCACATCACCGCCAACGAG
ACCATCCACGGCGTCGAGTTCCGTGATGTGCCGGATACCGGCGATGTGCCGCTGGTGGCG
GACTTCAGCTCGTCCATCGCCAGCGAGCCGCTGGATGTACGCCGCTACGGTGTGATCTAT
GCCGGCGCGCAGAAGAACCTGGGCCCGGTCGGCATCGCAGTGATGATCGTCCGCCGCGAT
CTGCTCGAGCGTACTGGCCAGCCGCGCGCGGACATCTTCGATTACCGCTCGCATGTCGCC
CGCGATTCGATGCTCAACACCCCGCCGACCTGGAACTGGTACCTGGCCGGCCTGGTGTTC
AAGTGGATGCTGGCCGAAGGCGGCGTGGCCGAATTCGCCAGGCGCAATGCCGCCAAGGCG
GCACTGGTGTACGGCGCCATTGATGGCTCCGGCGGCTTCTACCGGAACGAGGTCGCGCAT
GCGGCACGCTCGCGGATGAACATCCCGTTCTTCCTGCCCGATGCCGGGCTTGATGCCCGC
TTCGTCGCCGAAGCCAAGGCTGCCGGCCTGCTGGCGCTGAAGGGACACAAGGTGGTCGGG
GGCATCCGTGCCTCGCTGTACAACGCCATGCCGCTGGCCGGGGCCGAGGCGCTGGTCGCC
TTCATGGCCGATTTCCAGCAGCGTCACGGCTGAGCAATGAACGGCGCGCACCGTCGGGTG
CGGGTCCCGCAACAAGGAATTCCGATGGCAAGCAGCAAATCCAGCAAGACGGCGCCGAAG
AAGGCCGAACCGGCCAAGGACAGCGCGCCCAGCAAGGCGAAGGGCAAGGCCAAGGCCGCC
TCGAACCCGGCACCCACCCTGGCACCGCTGGCGCTGGCCGATGTGCGCTCGAAGATCGAC
CAGATCGACCGTGACATCCAGAGCCTGATCGCCGAGCGCGCGCGCTTCGCCCACCAGGTC
GGCAAGGCCAAGGGCAAGCTGGCCGCCGCTGTCGACTACTACCGCCCCGAGCGCGAAGCG
CAGGTGCTGCGCATGGTGGTGGACCGCAATGAAGGCCCGCTCAGCGACGAGCTGCTGGTG
CATGTCTATCGCGAGATCATGTCGGCCTGCCTGGCCCAGCAGGAGCCGCTGAAGATCGGC
TACCTCGGCCCGGAAGGCACCTTCAGCCAGCAGGCCGTGCTCAAGCACTTCGGCCGCTCC
GCGCTGGGCCTGCCGATGGCCAGCATCGAGGAAGTGTTCCAGGAAGTGGAAGCGGGCAAC
GCCGATTTCGGCGTGGTGCCGGTGGAGAATTCGGGACAGGGCACCATCCAGATCACCCTG
GACATGTTCCTGACCTCCAACCTGAAGATCTGTGGCGAAGTGGAACTGCGCGTGCAGCAG
TTCCTGATGTCGCGCAGCGGCCGCATCGAGGACATCGAGCGCATCTACGCGCATCCGCAG
TCGTTCATGCAGACCTCGGCGTGGCTGCGCGCCAACCTGCCGAAGGCCGAGAAGATTCCG
GTGTCGAGCAATGCCGAGGGTGCGCGTCGCGCGCGCAACGCCGACGACGCGGCGGCCATC
GGCGGCGAGAGTGCCGGCCACGTGTACGGCCTGAAGAAGGTGGTCACCAAGCCGATCCAG
AATGATGCCGACAACACCACCCGCTTCCTGGTGGTGGGCCGCAACATCTTCCCGACCTCC
GGTCACGACCGCACCTCGGTGCTGGTGTTCATCCATGACAAGCCCGGTGCGCTGTTCGAT
GTGCTCAGCCCGTTCGCCCGCCACGGCATCAGCATGAACCGCATCGAGTCGCGGCCGTCG
CACCACGGCAAGTGGGAATACGGCTTCTTCATCGACCTGGCCGGCCACATCGACGACGCG
CCGATGCAGGCGGCGCTGGCCGAACTGGAAGCGCACTCGGCGCAGATCAAGGTGCTGGGC
TCCTACCCGGTGGCCGTGCCCTGAGTGCTGCTGTGGCGGCCCTGGCCGCCGCTCCCTGAT
GCATCGCCGGCGCTGCCGGCGTTTACGGAACGATCGAACGATGAGCAACGCGCAACACTG
GATCGCCCGCAAGGGCCAGCCGCTGCAGGGCAGCCTGACCATTCCCGGCGACAAGTCGGT
CTCGCACCGCTCGGTGATGTTCGCCGCGCTGGCCGATGGTACTTCGCATATCGAAGGCTT
CCTGGAAGGCGAGGACACCCGCGCCACCGCGCGCATCTTCAGCCAGCTGGGTGTGCGCAT
CGAAACCCCCAGCCCGTCGCAGCGCATCGTGCACGGCGTCGGTATCGACGGCCTGAAAGC
GCCGGAGGCACCGCTGGACTGCGGCAATGCCGGCACCGGCATGCGCCTGCTGGCCGGCCT
GCTGGCGGGCCAGGCGTTCGACTGCACGCTGATCGGCGATGAGTCGCTGTCCGGCCGCCC
GATGCGCCGTGTCACCGGCCCGCTGTCGCAGATGGGCGCAAGGATCGATACCCAGGACGA
CGGCACGCCGCCGCTGCACGTGCATGGCGGCCAGACGCTGCATGGCATCGACTTCGCCTC
GCCGGTGGCCAGCGCACAGATCAAGTCGGCCGTGCTGCTGGCCGGCCTGTACGCGCAGGG
CGAAACCCGCGTGGTGGAACCCCACCCGACCCGCGACTACACCGAACGCATGCTGTCCGC
GTTCGGCGTGGACATCGAATTCTCGCCGGGCAAGGCGCGCCTGCGGGGCGGCCAGCGCCT
GCGCGCCACGGACATCGTAGTGCCGGCCGATTTTTCCTCGGCGGCGTTCTACCTGGTCGC
CGGCAGCATCATTCCCGGCTCCGAGCTGCGCCTGAAGCAGGTCGGCCTGAACCCGCGTCG
CACCGGCCTGCTGCACGCGCTGCGCCTGATGGGGGCGGATATCACCGAAGAGAATCCGGC
CGAGCAGGGCGGTGAGCCGGTGGCCGATCTGGTGGTGCGCTACGCTCCGCTGAAGGGCGC
GCGTATTCCCGAAGCACTGGTGCCGGACATGATCGACGAGTTCCCGGCGCTGTTCGTGGC
CGCCGCCGCCGCCGAAGGCCAGACCGTGGTGAGCGGTGCTGCCGAACTGCGGGTGAAGGA
ATCCGATCGTCTTGCGGCGATGGCCACTGGCCTGCGCGCGCTGGGCATGCAGGTGGACGA
GACCGAGGATGGCGCCACCCTGCATGGCGGGGCTCGGCTGGGGAGTGGCACCATCGAAAG
CCACGGCGACCATCGCATCGCCATGGCATTCACCATTGCCGGCCAGATCAGCGACGGCGA
AGTGCGCATCAACGACATCGCCAACGTCGCCACGTCCTTCCCGGACTTCGATGGCCTGGC
GCGCAGCGCCGGCTTCAACCTGGCCTGATCGGCGGATCGCGTTTTCCGGTAGGTGCCAAC
CTTGGTTGGCACGCTCACATCACCCGGTAGGTGCCAGCCTTGGTTGGCACGCTCACATCG
CCCGGTAGGTGCCAACCCTGGTTGGCACGCTCACATCGCCCGGTAGGTGCCAACCTTGGT
TGGCACGCTCACATCACCCGGTAGGTGCCAACCCTGGTTGGCACGCTCACATCACCCGGC
AGGTGCCAACCCTGGTTGGCACGCCTCTCCAGATAAAAGGACGGAGGCCGAAGCCTCCGT
CTAAACATCACGAACCCCTCGTCCGCGATCAACGCTGTTCGGTACGGAAATCCACCGGGA
CCCGCACCACACTGGCCACTGCACGGCCTTCATGCATCGCCGGCTGGAACTTCCAGTTCT
GCACGGCGCTCAGCACCGCGCGATCCAGGTCACGGCTGCGTTCGCCGCTGCGCGAAACAA
TCGCGGCATTGGTCACCTGGCCGCGGCTATCGACATTCAGGCTGGCGATCACGCTGCCCT
GTACGCCATTACGCAGCGCGGCGGCGGGGTAGGTCGGCTTGATGTTGCCTGCCAGCGGGC
GCGCCTCGCGATTGCGTACCGCAGGGGCGGCTTTGCGCTGGTTGCCGACCGGTGCGGCCT
GGCGGGCCGCCGGCTCCTGCGCGTCGGCCACCGGCGCCTGCTCGGGGGCGGGCAGCATGC
GCTCGCCGACCGGTGCCGGCGCCACGTCCTCCTGATTCGAGTGACGCAGCCAGAGCAGCG
CGGCGGCAAACATCGCCACGATCAGCGCGATCCACATCCAGGGCGACGTGGGCTTGTGCT
GTTCGCTGGCGTCTTGCTGCAGCTGCGGCGAATGAAGGTCTTCGTGGGTGGTGGCGGTCA
TCGCAAACTCCTTCCGTCAATGGACGACGGGGAGAGTGTTGCGCGGGCCAGTGGCGGGAA
GTGTCAGCGTTGCGTCAACGTCACCGGCAGGGTTCAGGTTGCCTGCCGGGAAACGTTCAG
TTACTGGGTCTTGAAGTCGAACGGCACTTCAATGCTGCCCGGTACGGCCTGGCCGTTGCT
CTGCGCCGGGGTGAAACGCCAGCGGCGCACGGCGTCGGTGGCGGCACGGTCGAGCTCGCG
TGAGCCGCTGCGCTGGATGACCGTGGCATTGTTCGGGTAGCCGGTGGCATCCACGTCCAC
GCGCACCACCACGCTGCCGGTCTCGCCCGCGCGCAGGGCCGCGGCCGGGTAGGCCGGCGG
CGGCGACTGGCCGGCAATCGGCATCGGCTGGCTGTTGCCGGTGGCGGCTGGCGCAGGGGC
CGGCGTGGCCGGGGCCGGTTCAGCGATGGGCGCCGGCGGCGGCGGGGCGGTTTCGACCAG
CTTCGGGGCGTCGTCCTCTACCGGGGCCGGCTTGGCATCGGGCATGTCGCTGGAGCCTGC
GGCGGCGGCCAGCGGTTCCGGCAGCGGTTCCACCTGCGCGGTCTCCTGCGGGGTCTGCGC
GGCCGGATCGGCACGGAAGAACTCCTTGTCGCGGCCGGTCAACCAGACCAGCACGAACAA
CAGCACGCCCACGCCGAAAGCGATGCCGGCGATCTTCAGGGCGTTGCGCGGGATATGCAC
AGTGAACGACTTGGCGGACGACGAGCGGGGTGCAGACATGGACCGGACCAGTACGGAATA
GCCCGATTCTGCCACGCCAGGAATGAACCGGGCGGCAGAAATCCGTATAACAAGCGATAA
TCCCATCCCTGATACCCACCACGACACCTGCCATGCTTGATCCAGCCCTGCTCCGCCACC
AGCCCGCCGACCTCGCCGAACGCCTGCGCACCAGCCGCGGCTTCGAGCTCGACGTGTCTG
CCCTGGAGTCCCTGGAGGCGGATCGCAAGCGCATCCAGGTGCGGACCCAGGAGCTGCAGA
GCCTGCGCAACAGCCGTTCCAAGGCCATCGGCCAGGCCAAGGCCAAGGGCGAGGACGTCT
CGGCCATCATGGCCGAGGTCGCTGCCTTCGCCGACGAGCTGAAGGCTTCGGAAGTGGCGC
TGGACGAGCTGCGCGAGAAGATCGAAGCGATCTCGATGGGCATTCCGAACCTGCCGGCCG
ACGACGTGCCGGCCGGTGCCGACGAGAACGACAACGTCGAGCAGGCGCGCTGGGGTACCC
CGCGCCAGTTCGATTTCAAGGTGCTTGACCACGTCGAACTGGGCGCCCGCAACGGCTGGC
TGGACGGCGAGACCGCGGCCAAGCTGTCCGGCTCGCGCTTCACCGTGCTGCGTGGCCCGA
TCGCGCGCCTGCACCGCGCCCTGGCCCAGTTCATGGTCGACCTGCACACCGGCGAGCACG
GCTACGAGGAGACCAATGTGCCGCTGCTGGTCAACGCCGACTCGCTGCGCGGCACCAGCC
AGCTGCCGAAGTTCGAGGACGACCTGTTCAAGACCGCCGTGGGCGACTCCACGCGTTACC
TGATCCCGACCTCGGAAGTGCCGCTGACCAACATCGTGCGCGAAGAGATCGTCGACGCCG
AGCGCCTGCCGCTGCGCATGACCGCCCACTCGATGTGCTTCCGTGCCGAGGCCGGCAGCG
GTGGCCGCGACGTGCGCGGCATGATCCGCCAGCATCAGTTCGAGAAGGTCGAGCTGGTCT
CGATCAGCCGCCCGGAAGACAGCGACGCCGAACACCAGCGCATGACCCGCTGCGCCGAAG
TGGTGCTGGAAAAGCTGGGCCTGCCGTACCGCAAGGTGCTGCTGTGCACCGGCGACATGG
GCTTCTCGGCGGTGAAGACCTATGACCTGGAAGTCTGGCTGCCGTCGCAGGAGACCTACC
GTGAGATCTCCTCGTGCTCGAACTGTGGTGACTTCCAGGCCCGCCGCATGCAGGCGCGCT
GGCGCAACCCGGCCACCGGCAAGCCGGAGCTGGCGCACACGCTGAACGGCTCGGGTGTGG
CCGTTGGCCGCGCGATGATCGCGGTGATGGAGAACTACCAGAACGCCGACGGCAGCATCA
CCGTGCCGGAGGCCCTGCGCCCGTACATGGGTGGCCTGGAAACCATTGGCTGATAGCCGG
CGCTGCGCGCCGCCGCCCGAGCATGGGCTCGGGCGCTACAGATCTGTGTAGAGCCGAGCC
TATGCTCGGCTCTCCTTTATGGCCCGCAGCTTCTCCAGCGGCACCCATCCCGGTTCACCG
TTCTCCGGCACGCACCATGCCCAGCCATTGAGCGTGCGCATCCCGCGCAGCGTCTGCCCA
GGGTCCACATCCAGTTCGCGCGCGCAGTAATCCTGCGTGGCAAACGCGCCACCCTGCGCA
TCGCCGCCGATCACCGGCGTCGGCACGAATCCGGGCTGCTGTCCCTCGGCCTCGCAGAGG
AACCAGTCGTCCCAGCCCTCCGGGCCTTCATAACGTTCGCCCACCACCAGCGCCTGGCCG
CGGCGCAGGATGATCGGGTGCGGAAATTCGCTGCGGTGCGCAGCCGTCACGATGTAGTTC
ATGCCCCCAGCCTAGCGCGCCGCAAAAGAAAACGGCCCCGCACAGCGGGGCCGCCAGGGT
GGGCCGGGAGGGGGAGGGGATCCCGGCCCGCGTTCAGCGCCCAGACGAGGAGGGAGGGGC
GCCGAACGTTGGAACGCGTTACGCCGCGACGGCTTCGGCCGCTTCGTGCGACGGCAGCGC
CGCCAGCGCACCGGCGATGGCGTCTTCACGGTGCTGCGGCGAGTAGGCGATGCCCTCGGC
GCGCACGAACTCGACTTCGTTGATGCCCATGAAGGCGAACACCTGGCGCAGGAACGGCTC
CTGGAAGTCGGCCGGCGAGTCGGTATAGATGCCGCCACGGCTGCTGGCGATGATCACCCG
CTTGCCACCGGCCAGGCCCACCGGGCCGTTCTCGGTGTACTTGAAGGTGCGGCCGGCCAC
GGCCACGCGGTCGATCCAGGCCTTCAACGTGGATGGGATGCTGAAGTTGTACATCGGCGC
GCCGATCACCACGATGTCGGCCTCCAGGAACTGCTGCATCACCTGTTCAGCATCGGTCGC
TTCAGCGGCGTCGGTCTTGGCCAGCGAGCTGCTGCGCAGGTGCGGTACCGGATTGGCGTC
AAGATCGCGATAATCGACCTGCAGGCCGTCGATCTGGCTGGCGAGGCGGGCGACCACGGC
GGCCGACAGCTGGCGCGAGACGGAGTTGTCGCCAAGCACGCTGGCGTCGAGATGCAGAAG
CTTCATGGCAGTCACCTATGTTCTGGGAGGAAGGGGGCGGGGTGGCCCCGCCGACGGAGA
GAACGATAGGTTGTTGCAAAGGCGGAATAAAGGTGATTGAATGCCACGTATTGTTCTAGA
TATGGAACTCGGGCATGCATGACCTGAATGACCTGTACTACTTCGCGATGGTGGTCGACC
ACGGCGGATTCGCCGCCGCCGAGCGCGCTTTGGGCATCCCCAAGTCGCGACTGAGCCGCC
GCATCAGCCAGCTGGAAACCGACCTGGGCGTGCGCCTGCTGCAGCGCTCCACGCGCCGTT
TCGCGGTCACCGATGTCGGCACCAGCGTGCACCGGCATGCGCAGACGATGCTGGCCGAGG
CCCAGGCCGCCCGCGAAGTGGTGGACCGCCTCAGCGCCGAACCGCGCGGCGTGGTGCGCG
CCAGCGTGCCGGTGTCACTGGCGCAGATGCAGCTGCCCAAGCTGCTGCCCAAGTTCCTTG
AGCAGTATCCGAAGGTGCGGCTGCAGCTGAACATCAGCAACCGCCGCGTGGACATCATCA
ACGAAGGCTACGACGTGGCCCTGCGCGTGCGTTCGCGCCTGGACGACGACGGCAGCCTGG
TGATGCGCAGCTTCGGCCAGGTGCAGGAACTGCTGGTGGCCAGCCCGAAGTACCTCGACC
GCGCCGGCCGCCCCAAGGACCCGGAAGAGCTGACCCAGCACGTGACCCTCAGCATCAGCG
AAGACGAAGCCCGCCAGCGCTGGGAACTGCATGGCCCGGAAGGCGAAGTGCGCCGGGTCG
ACCTGCAGCCGCGCGTGGCCGGCTTCGACTTCCCGCTGCTGCAGAGCATGGTGAAGGACG
GTTTCGGCATCACCATGCTGCCGGAAACCGTGTGCGCCGACGCCGTGCGTAATGGCGAGC
TGGAAGTGGTGCTGCCGGACTGGTCGCTGCCGCAGGGCGTGTGCCACGCCGTGTTCGCCT
CGCGCCGCGGCCTGCTGCCGGCGGTGCGCGTGTTCATCGACTTCCTGGCCGAGCACCTGC
CGCCGCAGCTGGAGGCCTCGCGCCTGGATTGCGGTGGCGCCTGTGAAAAGGCCAAGGAGC
GGATCAAGGCCAGTGCACTGGGTGCGCTGGCGGTGGATGCGGGCTGAGAGCTGCTGCACC
GCTTCCGTGAAGAAAAGCCCCGGCGACGTTCCGGGGCTTTTTACTTCAATGCGACGGTGT
CATCCGCACGCCCAGTCGATCTTCATCTGCTGCAGATCCAACTGTGCGTTGCCGCCACCG
AAATTGAAGCCGCCAAAACCCTCCTCGAATTCGAGGTAGTAGGGGCCGAACTCAGGGTAG
CCCTGCTGGGGCTGCATTGTTCCGCCGAGGTGGGCAATGGAATCCCAGCGACTCAGGTTC
AGTTCCTCACCGCGCTCGCTGAATGCTTCGATGTATCCACTGATGGCGCATTCGCTTTCC
CACTCCCGCGGTGATCTCCCAACGTTGGGATCGTCAGCGCGGATGCCTGTGCTGATCGGC
AATGCAACGGCCTCGCTGGAGGCGCCTCCGATTCCTGCGCCCGGGATGACGGCATTTCCG
TTCCTGGTGTACAGCCATCGCTCGTAGAAATAGCTCGCGTAGTCCTGTCCGATCCAGCTC
GGAGGGGCACCCAGCAGGGCTGAATTCAGCTTGGGCGGCAGGCTCAGCTCACCATCAAAC
TCCTGCTGTGTAAGCCAGATGGCGCAGAATTGCGTTCCAAGGATGTCTTCCATGCTGTGG
CTGTGCGCATGCTTGGCCTGGCGATGCTGCCAGAAGGGAAGCAGGTCGCGGCCCTCTGGC
GGGGTCATGGAAAGGGGAGAGGTGAAGTATTCCGCGATTTCCTCGACGGTGCAGAGTTCC
TCCTGCTGGTCGTCGACGAACAGAGAGAGAGCAACCAGCTCATTTCCCTTGGTTCGGTAC
TCCGAGGGCAGGTGCAACGTAAAGGCGTGCCGCAGCGGGTGCCCGTTGCTGGAACTCAAA
GGCCATTGTTCAGCGGTGATGCCTGGGGGAAGGCCCAGTGTCCAGCCTCCGGCCCATTCG
CTGCCCCGGCCTGCTTTGGGGAGCACGCGCTGAGGGCCAAGCGCGATGTCAAAGGCCTTG
GTCAACGTCGGATCGAATATGGGCGCTGCAGGTTCACAGTAGGTGGCATTCGGGTTCTCC
AGGCGAATGCTCCTTACCGTGTTGTCCCGCGTGTTCACGTTCGCGGCCACCTGCAATCCG
TCATCCGTGATGAAGCCGAAGGTCGCCCATCCCTCGCATGAGTCCTCTGGCTCTTCCGGC
AGTACAGCGAGGCGAGGATTGTTGGCGAGAGCGTCGCCGATGGCCATGCCTGTACGCAGG
CCCTCGACCAGCACCGTCTTGGGCATTGAACAGGCGAAAATGACGTATCCAATGGCTCGA
TCGCTATCCAGTCGAACGAAAACGTCCTTGCTCAGGCAAGTCAGATGACCTTGTTCATCC
GGCTCCTTCCATCGGGTGCCCAGAAGTTGGGCCAGGGCGCTTGAAGGCATGCCCGGGCGT
ATGTTCAGGAGGCTGGAGTTGTCCATGGGGTGGGGACCAGAGGGAATTGGTCACTCTAGC
CAGCCGGGGCGTGGGAAGGCTATCGGATTAGTTGCAGATGGGCGTGGCGTAGGGGTCTTG
GGCAAATCGCCCGGCCGTGCGAGAATGCGTGCCCGGCCAGCAGGCTGTGCCGACACGGAG
AGATGGCCGAGCGGTTTAAGGCACCGGTCTTGAAAACCGGCGAAGGGTCAAACCTTCCGT
GGGTTCGAATCCCACTCTCTCCGCCAGTTGATTCAAAGAGCCCCTGGATTCAGGGGCTTT
TTCGTCTCGTCAGTCCACGCCATCGATCTGCACGCGAGCCGGGGTAGCACGGCGGCCTTG
CATGAGGAGCCCGACGCCGGCCACGAGGCAGGCCGCCAACGTTGCGATGGAGAACGGAAG
CAGGAACTCGTCACGACCGGCCGCGGCGAAGCCCGCATGAATCATGGCGGTGCCGGCGCC
AACTGTCCCGCACAGGCTGGCATACGCCCGCGCGGAGGGCTTGGCCAGCACAACCTGGCG
ATAGCCATGCAGCAGGGCGCCCACAGCGATCAGGTTGAAAGCCAGAAACCCCTGGACGCC
GCCGGGAAGGCCGAACAGGGTCCACTCGTGCCAGAACGCTGCATCAATCTGGTGCAGGAC
CAACGCCAGCAGTGTTGCCAGATACCACCGTTCCATGGGGTCGTCCATTTGAATGTCGGC
AAAGTCTAGCAGCCGGAGTGAGTAGTCGATCTCCGGCCTGGGCGAAGCTCACGGTGACGG
TGAGGGCAGTGCGCACATCGCCAGGAAAGCGCAGAAAATGCGCTCACCCCCTACGCCCGG
CCTTAGGCTTGTTGTGGCACAACGGGTAACTCGAGCACGACCGGAAAGCCCCATGTGGCC
CATTCCGGTCCACGAATACGCCCACCTTGCACATCGGGCAGCGCTCATCGTGGATGGCCG
CGCCTGAAATCGCGGTTACTTCCACTGCCCCGTCCTTCACCAGCTCATCCAGGAATGGCG
AGTGCTTGCCCTGCAGGGTGAACATCGCGACCGACCGTCGCGCACGCGTCAGCGCGACAT
AGAACAGGCGCCGTTCTTCGCTCAGCGGATAGGTATCGCCGTCCGGCATTGCCAGCGAAA
GCACCGGGTCATCCGCGCGCAGGCTCGGGAAGCTGCGGTTGATCATGCCCGGCAGGATCA
CGTAGTCCGCCTCGCGCCCCTTCGATCGATGTGCGGTAAGGAACTCGACGTCCATCGTGC
TGCCGAAGGCCGTCTTCCAATCCGAAGGCATCGCACCGCGATCCGCGCGATACCGCCCCA
GAACAAAGACCGTCACGCGCCCGGTGCGGCCCTGCGGCACTGCACCTGACAACAGTTGCT
GGTGCAGCTTCGCAAGGTACTGGCGAACGCCATCCTGCACCTCCTCGCGCCGGTTCATCT
GGAACGCCTGCAGCACCGGGCCCATTGCCGGCGCAGCAGAGCGAACGTTTTTGGCGATCT
GCGCGGGGTTGCGGCTGATGAAGCGGCTGGACACATCACACAGTGCCTGTGGGCAGCGGA
ACGTCTGCTCCAGTTTCAGCACCTGGCCATGCCCCATCCATTCGCGGAATCCAGTCATCA
CCGCAACATCGGCACCGGCGAAGCGATTGATCGATTGCCAGTCATCGCCCACCGCAAACA
GATGGCGGCCCGGTTGGCTGACCAGGGCACGGCAGAGGCGCGCGCGGGCGCGCGATGCGT
CCTGGAATTCGTCGGCCATCACCAGTTCGTAGGGCGATTCATAGTGGCCCTGTTCCAGCA
GCCCGGCCGCCATGTTGAGCATGTCCTCGAAATCGATGCTGCGCTCGTCAGCCAGTGCGT
TGTCCCAGGCCTGGAAAACCGGCCCGGCGATCTCCAGGAAGCGCCGGTAGCGTTCCTTGA
ACTGATCCTCGGGCATCTGCCGCAGGCGCGCCGCCATATCGTCCAGTGTCAGGCAGTTGC
TCTTGGCATGGGCAATGAAGGTGCGCATCAGGCCAATCAGGTCTGCGTCCGGCATCGGCT
TGGCGCCTTGATCAGGCAGCTCGCGGTCCGGGTTCGGGTCGAGCTCGACATCAGACGCGC
CAAGCCGCTCGGCAAGATGCTGCAGGGCCTGTCCACTGCGCAGGCCAAACGACGTCGTCT
CGACCAGAGCGGTGCCGCGCGCCACATGCTGCTGGCGCTTCCAGTGCATCCCTTCGCTGT
AGTTGGCAAAGTGCTTCGGCGGCTGGCCATCGGCATCCAGCGCAAAGTGCTCGTGATACA
GCTGGGCGTCCGGATAGTAGAAGTCCGGGCGATACTGGCGATGGGTGTCTGTCGCGGTAT
CGAATTCGTAGCGCCGCTCGTAGTCGTACGCCACGCCGTTGTAGAACAGCCAATCGGCGA
TGACGCACTCCTCCAGGCTCTTCACCCGCTCACCCTTCAGGGTGCGGATGTAGGGCGTGC
CATCGCGGTCGTAACCATCGGCCATCATGTCGGCACCGAACGGCGGCAGGTCGCGCCCGA
ACACCAGGCGGAACATGTCCCACTGGGTGCGGAAATGGGTCGAGCGGTCCTTCAGGTCGT
CCACCAGTTCGGCCAGCTTGTTGAAGCCCAGCGTGGCGTCGATCGCCCATTCCGGGATAT
CAGGCTTGCGTCCCGTGGCCTTGGCGATGATGGCCAGGCCCAGGGCGTGGAAAGTCCGGG
CTTCCACCACGGTGTCGCCCATGCCGAGCCGGTCGAAGCATCGCTGCGCGCGCTCCTCCA
GCTCCTGGGCGGCGTCCTTGTTGAAGGCGAGCATCACGATCCGTTCGGGTTCGACAAAGC
CGCGGTCGATGGCATAAGCGGCCTTGGCGACCATTGTGGAGGTTTTCCCAGAGCCGGCCG
CGGCCACGACCTGTACCCGGTTGTCGAAGCAGATGACGGCGTGGGCTTGTTCCTCGGTCA
GGGGCTTGCTCTCGACCCGGTCCAGGAAGTCCTTGGCCAGCACCCGCTCGCGCTCTGCCA
TGGTCGCGTTGGCCTCGGCCCAGACGGCGGGCCAATCCAGCTGCCAGTCGTGCAGGGCGT
CCAGCGCCATGCGGTGGCCGGGCGCGTGCAGGTCGTCGTGCACCTCCTCGTCGAGGAACA
GCTGCTCCAGCTCGGCGGGCGGCAGGGGCAGGGCGGGGCGGTCGGCCAGCAACGCCTGCT
GCTGTTCGTGGGTGATCCAGCGGCGTCCGGTGGTGCCTCGGTCGGTAAGCGCGTCTGCTT
CGGCCAGCCACGCCTGGATCTCCGCCAGAGCGCGCTCAAACAGTGCTTTGCGCCCCCGCC
TGGAGCGCGCGAAAAGCATATGCTGCACGGCAGCCGCAAGCCGGGAGCCCTGGCTGTTGG
GCAGCCCATCCACGGACAGTGCTTCACCGTGCTCGGTCGTCAGTTCGACCCGGGACCAGA
GCACGCCGCGAACGACCCGCACGCTGTGTTCGTTCGCCACCTGCTGGCGGTACTGCCTGC
CGTCGATCAAAAGCGCGAGCTGTTCGCCATCCAGCTGCAACTGCCAGTCCGGCGAGCGGG
TCACACGCTGGCCCCAGCCCGAGGGGCGCCATTCCATAGACATCCAGATACTGCCTTGCG
TACGTCACCGGGCGTAAAGTGCCCTTGCCGCCCCATGATAAGGCGGCTTGGCATGGCGCG
CTGGGATTCCGGTCACTCGCGCACGCGCGCCAGCGATGGCATTGCACCCTCGCCGGCGCG
GCAGGCGTCAGGCGTTCACATCCACGACAATGCGGCCACGCACCTTGCCGGGGATGATCT
GCTCATAGACATCCAGCACCTCGGCGAGGCCGATCTGCTGCACGGTGCTTTCCAGCTTCT
GCGGGTCCAGGTCGGTCGCGAGCCGATCCCAGGCGCGCTGGCGAACCTCTTGTGGGGCAT
TCACCGAATCCACGCCCGCAAGGGTCACATTGCGCAGGATGAAGGGCAGCACCGAGCCGT
GCAGTGCATCGCTCTGGGCCAGGCCACAGGCGGCCACGGCACCGCGGTACTTCGTTTCGG
CGATGGCATTGACCAGCGTTGGGCCGCCGGCCACATCCACCACGCCGGCCCATCGCTCGG
CACTCACCGGCCGCTCGCGCGGCTCCGAGAGCTGCGCACGATCGATGATCTCGGCCGCAC
CCAGGTTGTGCAGATACTCGGCGTGCTCCGGCCGCCCGGTGGCGGCCACCACGCGATAAC
CCAGCTTTGAAAGGATCGCCACCGCAATCGAGCCGACGCCGCCGTTGGCACCGGTAACCA
GCACATCGCCCTGTGCAGGCGTCACCCCTGCATGCTCCAGGGCCAGCACGCACAGCATCG
CGGTATAGCCAGCGGTGCCGATGGCCATGGCGTCGCGGGTGCTCAGGTTGCCGGGAATCC
GGTTGAGCCATTCGCCGCGTACGCGGGCGCGCTGTGCCAGGCCGCCGTGGTGGCCCATGC
TCAGGTCCCAGCCATTGAGCACGACGCGGTCGCCTGGCTTGAAGTCGGCCCTGCTGGATT
CCAGCACCACGCCTGCCAGATCGATGCCGGGAATGAGCGGGAACGTCCGGATGACCGGAC
TCTTGCCGGTGAGGGCAAGCGCATCCTTGTAGTTGAGCGTGGAGTACTCGACCTGTACCA
GGACGTCGCCGTCCACCAGGTCGGCTTCATTGAAATCGACCAGTTCCGTGGATACGCCGT
CGTTCGTCTTGCGGGTCAGCAGTGCCTTGAAACTCATGGTGGGGGCTCACGTTCAGTGGA
TGGCCCCATGCTAGGCTCGCACCGTTATCGCAACAAGAACGACGATTTTCCGTAGGTACT
ATGGTTTTCCGGAGTATGCATGCGTAGCAAGCGTTGGGATGGCAAGAGCGGTTGCGCGGT
GGAAGTCACGCTGTCGGTGATCGGCGGCGTGTGGAAGCCGATCATTTTGTTTCACCTGAT
GACCGGCAAGCGGCGTTTCATGGAATTGACGCGACGGGTGCCCAATGCCACCCAGTCCAT
GCTCACCAGCCAGCTGCGTGAACTGGAAGCCGATGGCGTGGTGATCCGCCACGTGTACCC
GGAAGTGCCGCCGAAAGTGGAATACGAGCTGTCCGAGTTCGGGCGCACGCTGGTACCGGT
GCTGCTGGCCATGCGCGAGTGGGGCGAGACCTATCGCGGCCATGGAAGCACGGAAGGCGA
TTGCCAGCGTTGAAGACACTTTTGGCTCTGCGCGAGCGCATTCTGGATGCGCCCGCGCCT
GGATGGCTCAGGCCGGCTGCGCTTTCCGGTCCTGCACCACCCGGGTGGCCAGCAGTGCCA
GGGTGACCAGCGCGGAGGCGATTGCCAGCCACAACAACAGCAGGGAGTTGTCCGTTTCGC
CAACGGCCATCGCCACGGACGGGTCTTTGGCGTTGTAGCGGATATCAATCTCTTCCGCCT
CGTCGGTGGCACGCATCCGATTGCCAAGGTCGTTGGAGACCGCGATCTTCTCGACGCGTG
ATTGGCCGTCTTCGGTTTCGAACTCGACATTCAGGACGAAGTTGCTCTTTCTTCCCCTTT
TCTCATCCCAATGCACTTCGGTGACGAGGCCCACCGTATCGCGCCCCTCGGCACCGTCAG
TGAGGGCATGACGGTGATGGTCGTTGTAGGCGGCCACGGAAAGTGCGACCGCCACGCCAG
CAGCAACAAGAATGTTGCGCCAGGAAGTGAATTCCATAATGAGCTCCTGATCCATTGAGG
TCGGCGACTATAGCCTTCACCTCGCGGATCTCGTACGGAAATGGCCTGGCGCAGAAATTT
CGTTGTGATCAGATCGCGCTCGAATGTGCCTGTGGGCTCCTACATGCAAGCGTTCCCGGT
GTGTATCCAGCGCGGAACGTCTGTGCTGGAGCTGAAGGCGGAGGCCGTGCGTAGCGACTT
TCTGCGCGATCGCCATGGTCGGCGTGTCGCGTTCGGCTCGATGTGATCGTTGGGTAGTAC
GCGCAGGCAGGCGCGATGTATCAACGAAGCACGTCAGTCGGTGGACGGTTCGCCATCCCG
TGACGCAACCAGCGTAGGAACGCGTCAGCGCGGACTTTTCCTACTTTGCTTCGGCGATGG
AGTGCGCCCATCATCGCCGCGCCAAGGCACTCGCCCTGGCCGGGATTGGCGTCCCGAACT
TACATGATGCGCGGCGTCACGGTTGCAGCCAGAGTTGCAACCGTGACAATGCATCGCCTG
TCAGTTCATGGCGGACGGTGCGTGGGGATCTCTCGATCCGCCGGCTTCTTGCATCATGTA
TCCGGCACGCCAACCCGCACCGTCCGCCACCTTGCATCTGCAGGTGGCCACATCGTGAGG
TTGCCGTCATGCCCGAACGTCTTCCCGACCATCCCCGCCTGCACGCGCTGCTGGGTGCCG
CCGTACTTGATCTTCCCGCTGCCTCGGCCGAAACGCTGGAGGACGCGCTCCGCGAATCCG
CCGAGTTCGTCACCCCATCGGCATTCTTTGCACACCTGAAAGGCCACGGCAGGAACCTGC
GCGCCGATGGCGAGGCCTGGGTTGAAATGCACCTGAGCCCTGGCCGGGCCTTCGACATGG
CCCTGGCGACCCGCAGCGTTTCGGGCATCACGGCGTTGACCGCGGTGCTGCACGCTGCGC
ATGTGGCGCGGGAGAGCGACGATCCCGCCTGCTGTCCCTCCGCCGCCGTGGTCGAAGGTC
TGTTCAACGCCTGTCAGGCGTTGTCGCTGCAGGTGGAACGCTGCCTGGTGCCGTGAAGGG
CTGCGACGCGGTTCCTGTTCCGTTGACGCCCGGTTCCCTATAGTGGCGCTGGAACTCTGC
AATGGAATGCCCATGCACGTGATGTCCCCCGGCCGTTGCCTGACGCTTGCACTTGCCGTC
GCGGTGAGTGCCGGCGCGTGTGCGCGGCCGCCGTCCACCGAACACGAAAGGAATCCCGCC
ATGTCCGGCGCAACGCAGACCGGCCGCACGATCAACGGCCACACCTATACCGATGCGCCC
GTGGACGTGAAGCTCGGGCCGAACACTTTCCGCATTCCGGCCAACTACCTGGACAGCCAG
ATCGCACCGTGGCCCGGCGAGGGCGTGACGCTGGTCATCGAGTGGCCGGACATGAAGCCG
ACGCCGCCGGGTGCCCGGGCCAATCCGCGTACGAATGATTTCCGGAAGGAGATTGCTGTT
CGTATCAACTACATCGATCGCATTCCAATTGAGACTTCGCTTTCAAGGCTTTCCTCAAAT
GAAGCCATCACGGAGGAGGGTTCTGTGGAAAGGGAGGATCCCAGGGACCGTCTCGATCAA
CGCGTTGCACAGCCGGAGACCTTGGGCCTGACGCCCTATGCAATCGATGAAGCGAAGATG
GTGTTGTACGCGAAGAAGTACGAGGCCCGGTATGGGAAGCCGCCTGTCCGCAATCCGGCA
TTCGAGCGCGACTGGTATGTTGCACGGGACGGTGCTGGGGGACTGACAAGCTTCATCAAG
TGCGATAGCGCAACGTTCCTGGGGGACGGAGTGCGCCTGACGCAGGACGAGGTCATTGAT
CTGGACGATCCTGTGGCTGCCGGATGCGTTCACTACTTTGTCGATATCTCTGACAGCCTA
TCCATCTCCCTGCATTACAAGAGAGCTTTCTTGAAAGACTGGAAACGCATGGAAGATGCT
GTTCGCGATGTTCTTGCTGCAGCACGGACGCGCTAAACGACGAGGCTCAAGGAGAAAGCA
ATGAGCGGCCTGACCCAGAAGGACATCAGAATCCTCATCGATTATGCAGATGCCGGTAAT
CGTGAGCTGTACTGGAACTACCTGTCGCAACTGCCGGGTTCGGACGGCTACGGTACGCTG
GCGCTAGGTGTGGTACGTAATGACAGTTTGCCTGGACGCGTGGCCAATGCCTACGCGCAA
AGCCATGCCAGATCTCAGAATGACGAAGGTTCGCGCTTTCCAAATGCCGAGCTGAGCGAG
CGCCAGTGGGAAGCATTCGGGCGGACACTGCTGCGGGAAGATCTGGAGCTTCGACAGGCG
TGGATGGGAAACGGACGTGCGGATCTCGCGCTGAATCTGCCTGGCGCTGACGTCATGCTG
GCTCATGACCGCGCTTTCGAGCAGCACAGACTGGACCCCAATTGCTGGACTCCTCGAGTG
CTCCTGCAAGCCGCCTCGGACAAGAGCGGCCCCGAGAAGCTGGAACAGATCTGGACCAAC
ATGCTCAACAATGACTACGCCGGGGGCCCGCGCGTAGGCAACACCAGCGTCGATGCCATC
AGCCAGATGGGATGGGCGAAGGGCGGGCAGTACCTGACCCGGTTGAGCGTGCTGGAAGCT
ACCCAGGCATTGGAAGGACGCTCGGCGGTCGATCCGAACGTCATCGGTGGCAACAGCTAC
TACGCGATGTACTTCGAAGCGGACAGGAAGTGGGCCAGTGTCAGCGCGGGTGGCGGCCAT
ATGTCGATGCGGGAGATCACTGACCCCGCCCGTATCGCCGAACTCAACGACGCGCGCGAG
GTTCGTCTGGAACGGCAGGAAAAGCGAACCCAGTTCCACCCGGACGACCCGTACCGGACC
ATCACCCGCAGTCCGCTTACCGCAGCCGTGGACGACGTGCCGGATCCCGCGCAGGCCCCG
ACCCGTCTGGCCGACATTGGTCCTGGCCACCGTGAGTACGCCTTGATGCAGCAGGTGCGC
GAAGGCGTGGCCGCGATTGATGCCAGCGCGGGACGTACCCATGATGAGAACAGCGAGCGC
CTGGTGGCGAGCGTGATGGCCTTGGCGCGTCACAACCAGCTTGAACGTGCCGACCATGTC
CTGCTGAGCGCGCAGACCGCCGATCATCCGGCCGGCCGCAACGTGTTCGTGGTGCAGGGC
GAGTTGAATGATCCGGCGCATCTGCGGGCCTCCATGCCCACGGACCGGGCGGTGCAGACG
CCGGTCGAGCAGTCACTGCAGGCCCTGCAGGCAGTGGGTGCGGAACGTGAACAGGCACAC
GCGCAGCGCCAGCAGCAGGAGGTCGATGCGCGGGCGCGCGACACCCCGGCCATGCGGATG
GCCTGACCGGCCCCCCGGGTGAGCCGGTCACGGGCTCGGGTCTAAAGTGGTTTTCGCCTA
GGCCTTTAAGCCTTGGGGCGCGGACCCTTCGTTCGCCTCCGCAGTTTTACCTATAATCGA
TTGGGAACTCTGCAATGGAATGCCCATGCACGTGATGTCCCCCGGCCGTTGCCTGACGCT
TGCACTTGCCGTCGCGGTGAGTGCCGGCGCGTGTGCGCGGCCGCCGTCCACCGAACACGA
AAGGAATCCCGCCATGTCCGGCGCAACGCAGACCGGCCGCACGATCAACGGCCACACCTA
TACCGATGCGCCCGTGGACGTGAAGCTCGGGCCGAACACTTTCCGCATTCCGGCCAACTA
TCTGGACAGCCAGATCGCACCGTGGCCCGGCGAGGGCGTGACGCTGGTCATCGAGTGGCC
GGACATGAAGCCGACGCCGCCGGGTGCCCGGGCGAATCCGCGTACGAATGATTTCCGGAA
GGAAATTGCTGTGGCGATCGACTACATCGATCGTGCGCCAATCGAAACATCATTGGAGCG
ATTGTCCTCCAACCAGGCATCCGCCGAGGAAGGATCGGTGGAGCGAGGGGATCCTCGGGA
TCGACTCGATCTGCGTATTGCGCGGCCCGACGTCATGGGACTGACGCCTTACGCCATTGA
TGAAACGAGGATGGGGATTTTCTCGAAGGAATACGAGGCACGCTATGGAAAACCGCCCAC
CCGTAATCCTGCCTATGAAGATGACTGGTACATCGCGCGCGCTCCCAACGGCAGCCTGAC
CACATTCATCAAATGCGAAAGCACGGCGTTTCGGGGGGATGGCGTTCGCCTGCAGGGCGA
TCAGGTCATCAGTGAGCAAGGGCAAGCCGCTGCGGGGTGCTTCCACTATTTCTCGGATGT
GGAGAACAAGCTTTCCATCTCGCTGAACTACAAGCGGGCCTTCCTGGCGGACTGGAAGCG
GATGGAAGATGCGGTGCGGGATCTTCTCGCGCGCTCCCGCGTCCGGCAGTGAGTGCATTC
AGGAGCAGGCGATGGGCGGATTGACGCAAGAGAATCTCAGGATTCTGGCCAGCTATGCCA
AGGCCGGAAACCGTGAGTTGTACTGGAACTATCTGTCGCAGCTGCCAGATGCGGATGGCT
ATGGCACGCTTGCGCTGGGTGTTGTTCGCAACGACAGCCTGCCAGGCCGCGTTGCAAACA
GCTACGCACAGGATTACGCCCGAGATCAGGAAGGCAAGGGCTCCGGCTTTCCCGATGCGC
AGCTGAGCGAGCGGCAATGGGAGATGTTTGGGCAGACGCTTCTGCGCCAGGACCTGGAGC
GACGCCTGTTCTGGATGGAGCAGGGGCGTCCCGAATTTGCACTGAATCTCCCCGGCAAGG
ACGTGATGCTGGCACACGACCGGGCATTCGAACGGCATGAACTCGATCCCAACTGCTGGA
CGCCGCGCGTGTTGCTGCAGGCGGCTGAGCAGAAGAGCGGCCCCGAGAAGCTGGAACAGA
TCTGGACCAACATGCTCAACAATGACTATGCCGGAGGCCCGCGCGTAGGGAACACCAGCG
TCGATGCCATCAGCCAGATGGGATGGACGAAGGGCGGGCAATACCTGACCCGTTTGAGCG
TGCTGGAAGCCACCCAGGCACTGGAAGGGCGCTCGGCGGTCGATCCGAACGTCATCGGTG
GCAACAGCTACTACGCGATGTACTTCGAAGCGGACAGGAAATGGGCCAGTGTCAGCGCGG
GTGGTGGCCACATGTCGATGCGTGAGATCACCGATCCGGCCCGCATCGCTGAACTCAACG
ACGCGCGGGACGTTCGTCTGGAACGGCAGGAAAAACGTACCCAGTTCCACCCGGACGACC
CGTACCGGACCATCACCCGCAGCCCGCTGACCGCAGCCGTGGACGACGTGCCGGATCCCG
CGCAGGTAGCGACCCGCCTGGCCGACATTGGTCCGGGCCACCGCGACTACGCACTGATGC
AACAGGTGCGCGAAGGCGTGGCCGCGATCGATGCCGGCGCCGGGCGTACCCACGACGAGA
ACAGTGAGCGCCTCGTAGCGAGCGTGATGGCATTGGCCCGTCGCAACCAGCTTGAACGGG
CCGACCATGTGCTGCTGAGCGCGCAGACCGCCGAGCATCCGGCCGGCCGCAACGTGTTCG
TGGTGCAGGGCGAGATGAGCGATCCCGCGCATCTGCGAGCGGTCATGCCTACGGACACGG
CAGTGCAGACGCCGGTCGAACACTCGCTGCGGCAGATCGAGGCCGCCAGCCTGGAGCGAC
AGCAGGCGGCCATGCAGCGCCAGCAGGACAACGACGTCCACGCACGTGACAACCCTGCGA
TGCGGATGGGCTGAGGTTACGTAGCAGAGCCGAGCGGGCGCCCGGCTCTGCTGGAAGGCC
TTCTCAGAAGCGGTAGGCCGCCTGCACATACACCCGCCGCGGCTCGCCCGGGAAATGCCC
GTTGCGCTCGATGAAGCCGCTGGCCGCGTACACCTTGTCGAACAGGTTCTTGACGTTGGC
CTGGAACTGCCACTGCTTCCACGTGGTCTTCCAGCTCATGTCGAATACCGTGTATGCCTT
GACCGCCTGCCCATCCAGGCTGACACGCTCGCCCACATGGTCGGCGCCGAAGCCGATGGC
CGAGTTGATCGACGGCAGGTCGTAGCGCGTCCACAGGCCGAGCTTGTTGCGTGGCGCATT
GGCGAAGCGGTCGCCGGAGGCATTGGTGATGCCGTTCGGTCCGGCATCCTTCACCCGTGC
GTCGTTGTAGGCGTAGGTCAGGTTCACCACCCAGCGCTCGGTCACGTCGGCCAGCAGGTC
CAGTTCCATGCCCGTGCTGCGTACCAGGCCCAGTGCAGCGAGTTGGTTTACCCCGCCGAT
CACCTCGCCGGTGGCCTGCACGATGTTGCTGCGGTCGATGCGGTAGGCCGCCATGTTCAG
GGTCACACGGTCGGCCAGCAGGGACTTCAGACCGACTTCCCATTGCCTGCTGCGCTCCGC
GTCGAACGGTCCGCCGGCCGCCGGGTTCTGGTTGGTGGCACTCTGCGGCACGAAGCCGCT
GGCGATGTTGGCATACAGGTTCACGCCGTCCCGGACGGTAAAGGTACTGCCCAGGCGCCA
GCTGAGATCGTTGCCATCCACGCTGCCGCCACCCATGCGGTCCTGATCCTTGAAGCCATC
CCAGCGCAGCCCCGCCAGCACATGCCAGCGCGTGCCCAGTGCCAGCTCATCCTGCAGGTA
GCCGCCGTAGCGCTTGCTGCGGGTGGCGGTGCTGCGCCAGGGCAGAGCGGCCAGGTTGTA
GTCATGCCAGGTGCTCGCGCCATAGACCGGGTTGAACAGGTCGATGCCGCGCACCGGGCC
GGCGCCGCGTGCCAGGTCGGCGCTGTTGGCGGTCTGCGCGGTGAAGTCGGCGTCGAGCTG
GTACACGTCGGCGCCGAACAGCACCTTGTGTTCGATACGGCCGGTGTTGATCCGCCAGAC
GGCATTGCCGCTGGCGGTGAAGGCAGTGTTGTCACGGATCTGGTTGCGCAGCTGGCGCGT
CATCCACTCGGCCACGCCGTCGCGGTCACGATCAATCAGCCCCATCGGCTCGTGGTACAT
CTGGTGCTCGTTGTTGCTGAACCAGCGCGCAGCAAGGTCCACGTCCAGGTTGTCGCGCGG
TGCGAAGCGATACTGCGCCAGTGCGACCTTGGCGCGCATGTCGAGGAAGTCACTGGCCTC
GTTGTGGTTCCAGCGGCGGTCGGTCAGGAAGCTGCCGGCATCGTTCACCGGCACGCCGCG
CAGGCGGTTGCCGCCCAGGTTCTGGGTGATGTCGGTGAACTGCAGCACCAGCTCGCCGGT
CTGGCCAACGTCGAAGGCCAGCGAGGCATCGCCGATCACGCTTTCGCTGTCGGCATTCCA
GCGCACGCCCTGCTCGCTGTCGGCATACAGGCCGGCGCGATAGCGAATGCTGCCGCTGGC
ATTCAAGGGGCCGGTGCCTTCGATCGATCCGGCGCGGAAGTCCTTGTCGCCTGCCTGCAG
CTCGATGCGGCGTTCGGCGCGCGCCTTGGGCTTGCGCGTTACATAGTTGATGACACCGCC
CGCATCACCACCGCCGTACAGCGCACCGGCCGGACCTTTCAGTACTTCCACGCGTTCGAT
ATTGAACAGTTGCGGCACCGAGAAGCCCGCATAGGGATCACCACGCAGGCCGTCGTAGAG
AACGTTCTCCTGGCGGAACCCGCGCAGGGTGACGCCGGCATAGCTGAAGAAGCTGATGCC
GCTGATGCTGCGGTACAGATCGGTGACCTGGCGCGCGGCCTGGTCGTCGATCAGCTCGCG
CGGCACGACCTGGATCGACTGCGGCACCAGTTCCAACGGGGTATCGGTGCGGGTGCCGAC
GGCCGCATCGTTGGCGCGGTACAGGGTCTGCGCGCGGCCGCGGACTTCGACCTTGTCCAG
GTCCTTCGGGGTGTCAGCGGAGGCCTCGGAGGCCAGTGCAGGCGTAGCCAGGGAAAGGGG
CAGCGCCAGGCAGAGGGCGTGCTTGAGCGGGGTTGGAAGCGGCATGAGGGGGTCGGGACG
GGCTGCAAATGAGAAAGATTAGCATTTGCAACGCTTCGTGACCTATCCCCCGAGTGCGCT
ATGGACGCAGGCCCGGGTCGGTATATGGGGTGCCGGCCAAGGCCACCAGCACGCCGGTGC
CACCGCGCACGATCAGCTGCAGCATCGCTTGGCGCGGATCCTCGCCCCTCTGCTGGCTGG
CCAGTCCACTCTCATAGGCGGCCACCATCGACGCCAGCAGCATGGCTGCGCCCAGGCGTG
CCTCCGCGTCCTGCGCGGGCCGACCGGCCGCGTCGGCCATCAGCTGGGCCAGGTCGTCGG
CCAGCTGTGCCTGCAGCCGTCGCGCGTGCGCCACCAGCACCGGACTGTCGGCCACGGTTG
CCCAGAAGGCCGCTGCACCGGAGTTGATCCGTAACAGCGGATGGCCGCTGTCCAGCAGCT
CCCGCACCAGCGATTGGAAGGCGGCCAGCGGGGCCATGCCACGGCGCGCCGCCATGCCTT
CGCGAAGCAGGGTCCGGGCCTCCTCATCGCGGTCGAACACCAGGTCTTCCTTGCTGGCGA
AATAATTGAAGACCGTCTTGCGCGAGACCCCCGCCGCATTGGCAATCTCGGACATGGACA
CGGCTTCGAAGCCGCGGCGGATGATCAGTTCGGTGGCGACGTCCGAAATGGTCTGTCGGG
TTTCGGTCTTGCGCTGCTCGCGGCGGCCCCGGGGCGGGATCATGGGCGGTTCACTTGTGG
AAACGTACACCGAGTGTAACATTGGCGTCGCCAGAGCGCCGGCCCGGCGCTCACAGGGAA
ATCCCATGTTGTACGACGTCGTCATCGCCGGGGCCGGCCCGGTCGGCCTGTTCCTGTCCT
GCGAGCTGGCCCAGGCCGGCTGTTCGGTCCTGTTGCTGGAGCAGGCAGTGTCGCCCGAGA
CACCCTTGAAACGCCTGCCCTTTGGCTTGCGCGGCTTGAACGCGCCCACCCTGGAGGCCC
TGGATCGACGTGGCCTGCTGGATGCGGTTGCCGCCAGTCAGGTGCTGAAGCCGGACAACG
GCGCACCGCCGCCCGGCACCGCCCATTGGCTGGCGCAACCGCGGCCGCTGGGCGGCCACT
TCGCCGGCATTCCTTTTGCGCTGGACAACGTGGACAGTGCGCGCTGGCGCCATCGCCTGC
CGACGCCGGTGCCCACCCAGATGGCGGTCGAGCTGCAGTCGCTGGAGGCGGTGCTGGCCG
AGCGTGCGGTGTCACTGGGTGTACAGATCGAGCGTGGCTGCACGGTGCAGGCGGTGCACG
CACGCGAAGCACAGATGCAGGTCCAGACCGGTCGCGGGCTGATGCGGGGCCGCTGGCTGG
TCGGTTGCGATGGCGCCCGCAGCACGGTACGCAAGCAGTCGGGGTTCGTGTTCGCAGGGA
CGGCGCCGGAGTTCACCGGGCACACGCTGCAGGTCGAACTGGCAGACCCGTCGGTGCTCG
TCCCGGGGCGCCAGTTCACCGAACACGGCATGTGCAATTTCAATCCGCCGGGCATGCTGG
CGCTGGCCGATTTCGACGGTGGCGCCGGCCATCGCACGCCGCTGGACCGGCACACCGCCC
AGGCGCTGCTGCGGCGTGTGTCCGGGCGAGAGGCAACGATCACGGCGTTGCATCTGGCCA
CCACATGGACCGATGCCGCGCGCCAGGCCACGGCCTATCGCAGCGGCCGCGTGCTGTTGG
CCGGTGATGCCGCGCACATGCATTCGCCGTTGGGCGGGCAGGGGCTGAACCTCGGCATCG
GCGATGCGATGAACCTGGGGTGGAAGCTGGCCGCGGTGGTGCGAGGTGATGTGGCAGAGT
CGCTGTTGGACAGCTATCAGGCTGAGCGCCATCCGATCGGCGCGCAGGTGCTCGACTGGT
CACGTGCGCAGGTGGCGTTGATGCGGCCAGGCCCCGGGTCGCGCGCGCTGGCGGCGGTCA
TCGCCGACCTGGCCGCGACCCGCGACGGTGCCACCTATCTCGCCGAGCGGCTGTGGGGTG
TAGCACCGCCACCGGTGCTCGACGGCAGCCATCCGCGGGTTGGCCGAAGCGCACCGGACG
TCCAACTGGCTGATGACCGTCGGATGGGAGAGCTGCTGCGTGCAGGGCAGGGCGTGCTGC
TGGGGCTCGATACCGGCGATTCGCTCGGTCCGATCATTGAGCGCTGGCAGCGGTCGGTCA
CCTGCGTGATGTCCACGGCGCGTGACACGCTGGGACTGGGCGCCGTGCTGGTCCGCCCCG
ACGGTATCGTCGCCTGGGCCTGCGATGCTGGCGGTGACACGTCGGGGCTGGAGCCTTCGC
TGGAACGCTGGTTCGGTTCGCTGCGGTGACCGCCCGCTAGGGCGACGCCACCACGGCCTG
CGCGCAGCGCCCGGCTTCGGTCATCACCGAGGCCAGCTGCTTCAATGAGTAAGGCTTGCG
CAGCAGGGTGAAGCCATGGCCAGGGTCCCGGGCCAGCAGTTCGCTGTAGCCGCTGGTAAG
GATCACTGGAAGCCCAGGCAGGCGGCTGCGGATGGTACGGGCCAGATCCAGGCCGTTCAT
GCCAGGCATCACTACGTCGCTGAACACTACATCGAAGCGGGAGGCATCCCGTTCGAGCTC
CGCCAGGGCCTCGTCCGCATTGTGCGCAAGTACCACGTTGTAATCGAGCTCGCGCAGGGC
GCCGACGGCAAATTCGGCCACATCGACGTTGTCTTCCACAACCAGCACGCAGACACCGTG
ACCATGCTGCAGCCCCGGTAGCGTCGCCGGCCGTTCCGTCATTTCTCTCGCCTGCGCCAG
CGGCAGGTACAGGGTGAAGCGGGTACCGGCGCCCGCCTGGCTCTGCACGTCCACCTCGCC
TTCCGACTGCTTGACGAAGCCGAACACCTGGCTGAGGCCGAGGCCGGTTCCGGCGCCGAC
GCTCTTGGTGGTGAAGAAGGGCTCGAAGATGCGGTCGACGACGGCGGGGTCGATGCCTGC
TCCGGTGTCGGTCACGCTGATCGCGGCGAAGTCGCCCTTCATCGGCGCGGCGAAGCGCAC
CGAAGGCACCGCGGTTACCTGCTCCACCTCGATGGTCACCCTGCCGTGTCCCTCGATCGC
ATCGCGCGCGTTGACCGCGATGTTGATCAATGCAGTGTCCAGCTGGGTCCGGTCCAGCAG
CACCGGCAATGGCGTGCCGGGCAACGTCAACGACACCTGGATGCGTGCACCCAGTACCGT
GGTGATGATGTCCGAAAGCGCGTGCACGCTCTCGCAGAGATCGAAGACCTCCGGCGACAG
GCTCTGGCGACGCGAGAACGCAAGCAGTTGCGCGGTCAGCTTGGTGGCGCGGTCCGAGGC
TGTGGCAATGGCCTGGATGTAGCGGCGCCGGGTGTCGTCTGACGGCCACGTGTGCAGGAG
CATGTCCACCGAACCGGTGATGACCTGCAGCAGGTTGTTGAAGTCGTGGGCCACACCGCC
GGTGAGCTGGCCGATCGCCTCCAGCTTCTGCGACTGGCGCAGCTGCTCGCGGGCGCGCAC
CAGTTCCAGATGGGCCTCCCGCGCCTGCTCGGTGATCGCCGCGACCTGGCGGCTGTGCAG
GTCGCGCTCGATCACCCGTTCGGTCTGCTCGCTGACCACGCACAGGATACCGGCGACACT
GCCGCAGCCGACGCGCAGCGGTGAATAGGAAAACGTCCAGAAAGTTTCGCGCAGCGTGCC
GTCGCGATCCATCATCAATGGCATGTTCTTGAAGCTGCGGCTGGTGCCGGCAAAGGCGTC
GTCGACGGCATGCACCACGTCCGGCCATACGTCCGCCCAGACATCCTCCAGACGGTTGCC
CATCGCGCCGTGCAGCTTTTCCCCCAGCATCGGCAGATAGGCATCATTGAAGAAGAACGC
CTTGTCTTCCTTGCCCCAGGCAAGCCACAGGGGTTCCGGCGAATCCAGGATCATCGCCAG
CAAGGTGCGAAGTTCGGCGGGTGCGCTTGCGGCAGTGGCCGAGCGGGCCCAGTCACTGTC
CTGCAGCAGTCGGTAGGCGAGCTGATCAGGTGCAGAGACTGGCAAGGGAAAAGGATGCAT
GGCCGCCATTGGCGCAGGGAGGTGGCGCAGCATAGCCGAGCGCATGTCATGACGCCCTGC
ACACCGTGGGCATGAAGGGCCTCGCCACTTCGCCGTTGACGTGGCAGGGATGCACCCTTT
GTTCAGCAGGTTGCCGCTATCGCGACGCAGCGCGAAGGGAGGCGAAGCTGGCCTGATCGG
CGGGTCTAGCCCTTACGACCTGCCTGCGCGGTGAGCACATCCCGGCCAGCCTCGGTCAGA
TCGATATCCCCGTCTTCCGCCTGTACCGCCCATCCGGCGGTCACCGCCCACGTTGCGGCA
TCGCCGCGCACCGGCTCTGCAGCGGCGATTGCCTGGAGTATTTTCCGCTGTTCCGCAGTC
ATTTCCACGTGGCGGCCCTCAGATACCCAGCAACGACGCCGGTTGCCAGTCCGACAGGCG
GGCGTGGCTGACCGGTTGATGGCAGCCGCACCCGTCACAACGGAACAACGCCCCGCCCGG
AAGTTGCACCAGGTTGTCTTCGCTGGCAGAGCTGGTCGACGAGCAATGCCGGCAGGTGAC
CGTGAGCGCAGTGATGCGCTGCACGCTGCCCGATAGATCGAACACGGCCTCGAACGCGCG
AATGACAGGGTGGGCAGTGTCCGGCATCTGAGTCTCGACAGGGTGGGGAGACCTCATCGT
CGCGCGCCGGCTGTGATGGAGCAGTCAGCCGGATGCATGGGCGCGATCAAGACAGGCGCG
GCAACCGGGCGCGCACCTTCGTCAGGGATTGTTCTTCTTTCCGCTCAGGTCCAGCGGCTT
GTCACTGCCCTTGCGCTCGCTCGACCACACTTCCATGCCCTTGTTGCAGCGGCTCTCGCG
GGCAGCGACCTCGGGCGGCAGGTCCTTCAGGTGCGGCGACTCCTGGCAGGCTTGATGCAT
GTTGCTGTCGTCATAGGTGGCGCAGGCGCTGAGCGATGCGAGGGCGATGGCAATGAGGGT
CGCGCGGAGCGGGGGCTGCAGGTTCACGGGGGGCCTCGGGTGATGCCGGGATGGCCATGG
AATTCAAATCCGTGACACCGGGCATGCACAATCGGACCAACCGCACTTGTTATCCTATAA
CAGATGCGCGATAGTCCGGCCCCTGCCGGCGTCAGGCGATGCAGATCACCAGTACCGTGC
ACAGCACCAGCATCAGCACGAACACGCGCCGGCTCAGTGCCAGGCAGGCCAGATAGGCTG
CGAGCGCCCACGCTGCCAGCAGCGCGCAGGCCATCACCCATAGCCCGATACCCATCATCG
AACCCGTCGCCAACGCAGACAGTGCGATGGCCTTGAACAGCGCCACGCCCAACACGCTGC
CCAGCATGCCGGCCTGCAAGGCGATGGCATCATGGCGGGCAGGTGCGCGATGGGGGGGCA
TTGCGGGTCCGGTACGGGCCGAGAGCGCGGCGTCGGCTGCACTGTGCCCAAATGCACATC
CACGAAATGTGTTCATCGCGCGCGAAGACCGCGATGAAGCCCGTTCAGTCGAACTCACCC
TCGGCCGATTCCAGACGCTGCCGGTACGCCGCGCGATGCTGGTACAGCCGCTGGCACTCG
GCCGACCTGTGGATGCGGCTGCCGGGTTCATTGGCCACCGAGTCGCACATCCGCGCGATG
TGATTGTTCTCCGCCAGTTCGGTGACGAAGAACACGGCAGTGATGCCGGTGCCAAGCAGC
ACGACATACAGCAGACGGCTGAGCCAGCGTGACAATTTCCGCTCGAAGTGCTGCTGGATG
GTCAGGTCGAAGCGGATGATGCTGAGCACGATCCAGACGATGGCGACCAGGAAGCAGAGC
GTGGGCAGCAGGTCGCGCCAGATGCCTGCTTCGTAGACCGACTCGCTGTAATGGACCGCA
GCTCCGGCACCTGCGATGGCAATGGCCAGCGCCCAGTTGCGGCCCAGTGAGAGCAGGTCA
TCGAGCAGCTTTTCGTGGTTCCTGGTTGGTCCTGCTGCCACGAGGGTTCCTTCTGCGTGT
TGCGACCGGCAAACGGGCTGCCGCCGATCATGCAGATGGTGAAGCATCGATTCGGTGATG
AGAAGCCTGCCCGCTCAGTATCCTCCTGCGCGTGCACCGATCCAGCGCCGGTAGCGGCGG
GTCCGGCACTTTGCGGCCGCCTGTGCCAGCAGCAGTGCCCAGACGGGCGAAACACCCGGC
GCCGTGGGCCGGAGCCTGCTCAGCCGCGCCAACTGGTACTTCACTGCGGCCATGTGTGCG
CTGGCGGCCAACGGTTTGTTGCGCCAGTCGATGGTGCGCAGTGTCGGCACCGGGTCGCGG
CCCTGCTGCCAGCGGTGGGGCAGATCCGGCTCGATCGCCAGCGCGGTGGCGACGCCGACC
ATGGCCACACCGCTGTCAAGTACCTGATCGGCCACGGCGCGACGGCGGATGCCACCGGTG
ACCATCTGCGGCATGGTTGCCACCGTGGCGATCTCACGCGCGAACTCAAGGAAGTAGGCC
TCGCGGTCCAGGCTGCGCTGGTCGCGCGCGGCACCGGTCATGGCCGGTGCTTCGTAGCTG
CCACCGGACAGTTCGACCAGGTCCACGCCGAGCGGCGCCAGCATTTCCACCACTGCGCGC
GCATCCTCGGGCGAGAAGCCACCGCGCTGGAAATCGGCGGAATTGAGCTTCACGGCCACC
GCGAACGTGGGCGACACGGTGGCGCGCACCCCCTGCACGATCTCCAGCAGCGGGCGCGCA
CGGTTGTGCAGGCTGCCGCCCCAGCGGTCGTCGCGGCGATTGGACAGCGGCGACAGGAAC
TGGCTGAGCAGGTAACCGTGCGCGGCATGGATCTGCACGCCACTGAACCCGGCGCGCTCG
GCCAGCTCGGCGCTGCGGATGAAGCGGGCGATCACCTCTTCGATGTCCGCCTCGGTCATC
GCCCGCGGCGGTGCGAACTGCCTGGACAGCGCGCCAATCTCCAGGGCGACGGCTGACGGC
GCGAGTGCCGGTTGGCCGAGTGCGGCCGGCATCTGCCGCCCGGGATGGTTGATCTGCATC
CACATCTGCGCGCCCCGTGAGCGTGCCGTTTCGGCCCAGGCGATGAAGCGGTCAAGGTGG
CGGTCGTCTTCCAGCACCACGCCGCCGGGGCCGGTCATGGCGCGGCCATCGACCATCACG
TTGCCGGTGATGATCAGTCCTGCGCCGCCATCGGCCCAACGCTGGTAGAGCTGCAGCAGT
GCAGCGGACGGCGCGTGGTCGGCGTCGGCCATGTTTTCCTCCATCGCGGCCTTGGCAATG
CGGTTGCGGATGATGGCACCGGAGGGTAGTGCCAGGGGCGAGAACAGCGACATCGGACAG
CTCCAGGACAGGGGAATGGCGCTACGCTAACCTTCAAGTTTTATTGAAGGTCAACAGGCT
CCCATGGCGAGGATTCAGGCAGATGAAGATCGGTGAGCTGGCCCGCCTCACGGGCCTCGC
GGCGTCGCGCATTCGCTTCTATGAAGACGCGGGGCTGCTGGTGGCGCAGCGCCAGGCCAA
TGGCTACCGCGACTATCCGGAACAGGCGGTGCTGTTGCTGGAGTTGATCACGGGCGCGCA
GCGTGCAGGCTTCAGCCTGGAAGAGATCCGCGCCCTGCTGCCACCGGACATGGGCCAGTG
GCAGCATGAGGCGTTGATCGCGATGCTGCAGCAGAAGGTGGCTGACATCGAAGCGTTGCA
GCTGCGGTTGGCAGAGAGCAGGGCGCACCTGCTGGCCCTGATCAAGGACATCCAGGCGCG
GCCGGACGGCATCGACTGTGCAGCCAATTCGCGGCGGGTGCTGGACCGTGTGAAGCGCGG
TGAGCTGGCGCGGCCGACCCTGGTGGCCGGCGATACAGCGTTGCTGCGACCGGATCGCCG
TCGCCGCAGAGGCAGCAACTGACGATCCGGCGCAATGTTCAGTGGCTGCCGGCGACGGCG
GTGCTGCGCTTCTTGTCCAGCATCACCGCCACGCACCACAGCAGCAGGCCGCCGATCGCG
GTAGCCGCGCCGACATAGCCGGTACTGGCCGGGCTGAAGCCGGCGCTGATTGCCATGCCG
CCCAGCCACGGGCCGAGTGCGTTGGCAGTATTGAAAGCGGCGTGGTTGGAGGCCGCCGCC
AGCGTCTGCGCCTCACCGGCCACGTCCATCAGGCGGGTCTGCAGCACCGCCGCCAGTGCG
CCCATGGTGCCGACAGTGATGATCATCGGGCCGATGGTCCACACCGACTGTGCGGCCAGC
GGATACAGCAGCAGCATCACGATCGACCACAGCAGCACCACGGCGGCGGCCTTGAAGTGG
AACTTGTCCACCAGCCAGCCACCGGCGATGTTGCCGATGATCGCGCCGATGCCGAACACG
CCCACCGCCAGTGGCATCCACGATTCGGCCACGCCGGTGACCTGCACCAGGGTCGGTGCC
AGGTAGGTGAACACGCAGAACATGCCGGCGAAGCCGACCGCGCCGATCGCCAGCGCCAGC
CACACCTGGGACGTGTTGAAGGCGCGCAGCTCGCGCATCGGCGAGGTGCGTACTTCATCC
GGGTCCGGCAGCAGGAAGCGCGCGATCATCGCCACGGTGGCGATGGCCAGCACGCTGACC
AGGGAAAAGGCGGTGCGCCAGCTCAGCTGCTGACCCAGCCAGGTCGTCAGCGGGTTGCCG
ACCAGGATCGCGATCGACAGGCCCAGCAGCACGCGTGACATCGCCTGGCCGCGCTGGCCT
GCGGGACTGATCGCCGCGGCCACCAGCATCGCCACGCCGAAGTAGGCGCCATGCGGCAGG
CCGGCAACGAAGCGCGCCACCAGCATCGTGCCGTAGTTCGGTGCCAGCGCGCTGGCCAGG
TTGCCGACCGCGTAGAAGCCCATCAGTGCCAGCAGCAGCTTGCGGCGAGGGAAGCTGGCG
CCGACGAAGGCGAGGATCGGGGCGCCGACCACCACGCCGATGGCATAGGCGCTGATCAGA
TGCCCGACCTGGGTTTCGGAAATCGACAGGCCGCGGCTGATCTCCAGCATCAGGCCCATG
CTGGCGAACTCGCTGGTGCCGATGGCGAAGCCACCCAGTGAAAGGGCGAGGATGATCAGG
GTGCGCTGGCGGGGCGTCAGCCGCGCAGCCAGGGAAGAGTTGGGGCTCATGCGGGGGCGC
GATGGGGGCGGTAGCCGCCCATTGTACTGCTGCACTGCAGCAGGAGCAGCAGCACTCAGG
GTAAATCAGCGTTTGATCGGTGACACGCCGGCCCGCCGCGCCTCGTCGCGCCCGGCTCAG
ATGCCCAGCGCCGCCCGGGCATGAGCGTACTTTCCGTGCAGGCGCGCGGCCGTCGCCGCA
TCGAGCATTGCCAGTCGCTGCGGATCGGCGTTGTCATCCAGATCGGCGCGCTTCACTTTC
AGTGCCAGCGGGTGGGCGGCAATGCGCGCGTAGTAGCTGTCCGCGTCGGGTGCTGCATCG
CGGTTGAGCAGTTGCACCGCCTCGCGCAGCGGTGCGGGAAATACCTCGATCCGCGCGGCA
AACGCCGGGCAGTCCTCGGCCACGTCATGCAGCCAGGCCACCACTTCGGCGTCATCGTCG
CCGCACACCGCAGCCGCCACCCGCGCCACATGGCCGATGTAAGGCTGGCCGGCCTTGTCG
ATCCGCCCCGCGTGGGCCTCGGTGGCCAGCGTACGGGCAAGTGCTACCCAGTCCATTGCG
GTCTCCTTGGATATCCGCGCACAGTTTCGCGCAGAAGACGCAGCGGTTGTGGATGCGCCC
ATGACGCTGCCACCGGCATGATGGCGGGGCAGGGGGCGCAGTGTTGCCCCGACAAGGAGG
AGTGCGATGCAGGAATTCAGGCATGTGCTGGAAACCCGTGGCCGCTACCAGCTGGTAGCG
GTGTCCCACGAGCCGGTGTACGCTCCCGGCGATGTGGTCGGCCATGCGGTCGTCGCCGAC
GATGGGGATCGTCTGACCGACCTGATATCACTGGCCGAAGCGCGCCAACGCTTGCTGCAA
CTGGTGCGTGAAGAGGGCGAGGAGCCCGGGCTGGAAAACGAGAACCACCTGCGGAAGAAG
GCGTCGCGCTGGCGCCACCGCTAGGCCGTCGCGCCGCGTGCGCATCATGGAGGATTCGGG
TGTTGCCCAGTAAGAAGTATCTGCTCATCGCCATCATCACGCTGGCGACCCTGTTGCTTG
GTTTCGTGTTCTCCGGCTACTTGACCTTGCTGTTCCTGGGGCTGGACACCCAGCTGTTCA
CCTGGAACACCTACTACCAGTACGTCCACGCCATCGGCCAACCGCAGGTCGCGCCCTTCG
TGGGCAAGATCAAATGGGCGGGCTACGTAGGCTTCGGCCTGCCCCTGCTGGTGCTGCTGG
TGGCCGGCCTGGTGCTGCTGCTGAAGAAGGACAAGCGCTCGCTGCACGGCGACGCGCGCT
TCGCCACCGGTGCCGACCTGGCCAAGCACGGCATGTTCAAGAAGACCGGCCAGAGCATCG
TGGTCGGCAGCCATGGCGGCAAGCTGGTGCGCCTGGATGGCCAGCAGTTCGTGATCCTGG
CCGCGCCCACCCGCTCGGGCAAGGGCGTGGGCGTGGTCATCCCGAACCTGCTCGAGTACG
GCGAATCGCTGGTGGTGCTGGACATCAAGCAGGAGAACTTCGACCTGACCAGCGGCTGGC
GCGCCAGCCAGGGCCAGGAGATCTACCTGTTCAACCCCTTCGCCGAGGACCGGCGCACGC
ACCGCTGGAACCCGCTCAGCTACGTCTCCGACGATCCGGCCTTCCGGGTGTCGGACCTGA
TGAGCATCGCCGCGATGCTGTACCCAGACGGGGCCGAGGACCAGAAGTTCTGGGTCAGCC
AGGCACGCAATGCGTTCATGGCCTTTACCCTGTACCTGTTCGAGAACTGGGACGACGAGC
GCAGCAGCGGTTTCCCGGGCGGCGCCGGCACGCCCACGCTCGGTGCGGTGTACCGTCTGT
CCTCCGGCGACGGCACCGACCTGAAGAAGTACCTCAAGACCCTGTCGGAGCGACCGTTCC
TCAGTGCCAATGCCCGTTCGGCGTTCGCCAACATGCTGTCGCAGGCCGATGAGACCTTCG
CCTCGATCCTGGGCACCTTCAAGGAGCCGCTCAATCCCTGGATCAACCCGGTGCTGGACA
AGGCCACCAGCAGCAACGACTTCCTGCTGACCGACGTCCGCAAGAAGAAGATGACCATCT
ATATCGGCATCCAGCCCAACAAGCTGGCCGAGAGCCGGCTGATCATCAACCTGTTCTTCA
GCCAGCTGATCAACCTCAACACCAAGGAACTGCCCAAGTCCAACCCGGACCTGAAGTACC
AGTGCCTGCTGCTGATGGACGAATTCACCTCGATCGGCAAAGTGGAGATCATCGCCTCGG
CGGTCTCCTACATGGCCGGCTACAACATCCGCCTGCTGCCGATCATCCAGAGCATGTCCC
AACTCGACGCCACCTACGGCCGGGAAGTCTCGCGCACGATCATCACCAACCACGCGCTGC
AGATCCTGTACGCGCCGCGCGAACAGCAGGATGCCAACGACTATTCGGACATGCTGGGCT
ACACCACGGTGCGCAGGAAGAACGTCACCCATGCCCGCGAGAAGACCCACAACTTCACCG
AGGAACGGCGCGCGCTGATGCTGCCGCAGGAGCTGAAGGCGATGGGGCCGGACATGGAGG
TGTTCCTGTACGAGGGGATACCTCACCCGGTGAAGTGCGACAAGATCCGGTACTACAAGG
ATCGCTACTTCACCTCGAGGCTGCTGCCGAAGGTGGACGTTCCGATGCTGAACGTCTAAT
TCACGTCGCTGAATTTGTGATCACCATTCGTAGTTAAGAATGTGAATTCGTGATTTCGGT
CAAGAATTTGGCATTTGTTCATGGATTTTCAGACTTGTCTGACATGGAATTGACGCGTGG
TTGTGCGACCCTGTGCATGTCGTTCAGAAATGTGTGATGGATGGCAGATGTTGTAGAGCA
GGGTGGCCAGGAGTTTGTGCCATGAAACAAGGATGGTTTCGACGTTGGTGAGGTATGCGG
GTGTGTCGTCGGCAGTGTCTGGCGGCCCCGCGACTTGGTTGGCAGCCGTTGGCTGCAGGG
GAGCCGGAGCAGGTGTGCTGCCAGTCAGTGCGTCGCTCCGATTCCGGCGTGCGCGACGCA
GCGCCGGACGACCAGGGGGCCAATGCTCGGGACTGCTTTTTCGTACGTCAAAGTGAAGCC
CGTATGAATCAGGCGTTTATCGCGAAAATGTCCATCGCCGCAGTGACGGCGTTGATGGTG
GCCGGTTGCGCCACCAAGTCCGCTCCCGATTTCGGAGGCCGCTGGAAGCCGGTCAACCGC
TTTGCTGCGGCACCCACCGAGATCCCGCTGTACTCCAGCTACGTCTACCAGGCCTCGCCG
ATGGATGGCACGCTCAAAGCCATGCTCGAGCGCTGGGCCAAGGATTCCGGACGCACGCTG
GATTACCGCCTGAGCTCGGACTTCACCCTGTACGGCGCGGTCTCCAGCATCGACACCACC
AACGCTCAGCAGGCCGTGATCGATCTGACGGCGGCCTATGCAGCGCAGGGCATCTCCGTC
TCCATCGTTGGCAACCAGATCGTTGTGCAGAGCGCTGGCTCGACGCCGACCGCGTCGGCA
CAGGGCGCTGATTCCAACAGCGGCACCTGAGTCCACCTCGAAATCATCGAACGTGCCGCT
CCCCGCGCCTGTCGCAGGGGTGCCACGCCCATTGATGTTTCAGCAGTACGGAAGAATCCA
TGTTCCGCAAGAAGGATCCCGGCAATAGTCCCAAGGTCGAGCAGTCGGTCGCCAAGGCGG
TCAGCTACGAGATCACCGTGGCCGACATGGCGCGCCGCAGCGAGCGGCGTGCGTGGTGGG
TCGCCACAGGCTCGTTGCTGATGTCGCTCGCACTGGCGGGCGGCTACTACTACATGCTGC
CGCTGAAGGAAAAGGTGCCGTTCCTGGTCATGGCCGATGCCTACACGGGTACGGCGACCG
TCGCGCGGTTGAGTGGCACGTTCCAGGGCGAGACGATCACCACCAACGAAGCGATCAATC
GCAGCAACGTCGCCCAGTACGTGCTCGCGCGCGAATCGTATGACTCGGCGGTGATGGGCC
TGCGTGACTGGGAACTGGTGTTCGTGATGTCCACCGATCCGGTGGCGCAGTCCATGCGTG
TCCGCTATGCCGGCAACAATCCGCAGAACCCGTTCGTGATGTACGGTCGCGAGCGCGCCA
TCCGGGTCAAGATCCTCAGCATCACGCCACTGGGGGCCGAGCCGAACGGCAGCTTCCGCG
GCGCTTCGGTGCGCATCCAGCGCAGCCTGCTGGACAAGCGCACCGGCGTCTCTACCTACC
TGGACAACCAGCTGGTGACGATGCGCTTCAGCTACAACCAGAACCTGGCGCTGTCCGAAC
AGGATCGCATCCTGAACCCACTGGCGTTCCAGGTCACCGAGTACCGCGTCGACAACGACT
ACTCGCGTGGCGTGCCGGTGCCGGATGACGGCGCCATGCAGGCGCAGGCGCAGCAGGCCG
CACAGGCGGCGCAGCAGGCACAGGGTGTCTACGATCCCAACAATCCGGCCGCGGCCACCA
TGATCGATCCGGCCACCGGCCAGCCGGTCGCGGCTCCGGTCAACGGCCAGGTGCCGGGCC
AGGCAATGCCGGGCCAGCCGGTACAGGGTCAACCCATGCCGGGTCAGCCGGTGCAGGGGC
AAGCAATGCCGGGGCAGGTCACGCCCGGACAGCCGGCCATGAGGCCGGCGCAGAACAATT
CCACCGGAACTGCTGATGGAGCAAGCAACCGATGAGTAGTCGAAATATCAGGGGAAGCGC
GCTGGCGCTGCTGTCGATGTTGTCGTTGCTGTTCTCAGCAGCGGCGATGGCGCAGGCGGT
TGACCACTACGAGTACGAGAAGGACCGTATCTATCCGGTTCGCACCGGCCTGGGCCTGAC
CACCCAGATCGAGTTGAGCCCGAACGAGAAGATCCTCGACTACAGCACCGGCTTCAGCAG
CGGCTGGGAACTGACCCGTCGCGAGAACGTGTTCTACCTCAAGCCGAAGAACGTCGACGT
CGACACCAACATGATGGTGCGCACCGAGACCCATTCCTACATCTTCGAGCTGAAGGTGGT
GGCCACCGACTGGCGCCAGCTGGAACAGGCCCGTCGTGCCGGTGTGCAGTACAAGATCGC
CTTCGTCTATCCGAACGACACCGTGTTCGGCGTCGCCCAGGAAGCGGTCGAGGAAGAGGC
CAAGCCGTTGTTGAGCTCGGAACTGGCCAAGGACCGCCAGTACAACTTCAACTACTCCTA
TTCGACCAGCAAGGCGAAGAAGATGGGGTGGCTGATCCCGGTCAACGCCTATGACGATGG
TCGTTTCACCTACCTGAAACTGCCGAATTCGCCGGAGTACAAGACCGGCATCTTCCCGGC
GGTGTTTGGTCGTGAAACAGAATACGGTGAAGACTTCGTGGTCAACACCACGGTTGAAGG
CAATACGCTGATCGTGCACGGGACACACCCGTACCTGGTCATCCGCCACGGCGACTTCGT
CGTCGGCCTGCGAAGGAACGTGAAGAAATGAGCCAGCAGAACACTCCCGGAAACGACCCG
AACAACGGACGCGACGAGAGCCAGAGCCCGTACGGCGCACAGGGTGCTTCGGACGCGCAG
TCGAACCCGTACTTCGGCACGACCCAGGCCGAGCCTGCGCCGGATCTGGATGCGGCCGCG
CCGCAGCTGCGCTCGGCCGAAGAGCAGCGGCTGAACCGAAAGGCGCTGCTGTTCCTGGGC
GGCATCGTGGTGCTGCTGGTGGCCATGGGTTTCCTGCTGTTCCGCAAGGGCCAGGATGAC
AAGGACGCTGTGCAGAAGGTGCCGGACGTTGCGCGCGTGTCTACGCCGACTCTGCCGGAC
GCCGTGCAGACGAGTCCGGTGCCCTCCCAGGCCATGCAACCGGTTGATCCGATTCCGATG
ACGCCGCCGCTACCGCCGCCGCCGCTGGATTCCACCCCGCTGTTCGTTCCCCAGTCCGAT
TCGGCGCGCGAGATGGACCGTGGCCCGACTTTGCTGGACCGCCGCATCGGCTCCGGGAGC
GGGGTGGGTGGTGGTGATGGACAGGATGGCAACGGGAGCAATGGCGGCCGCGGCATGGAT
GAGTACACCCGTGCCATGCTGGCCCAGCTGCCCAACAATCAGGCGGCGCCGGCAAAGGTT
CGCCGCGGCCCGGACGTCGAGGATGTCTCCAGCGCCACCTACATCCAGAGCCCCGATGCG
CTGCTGGTGCGTGGCACCTACCTGCGTTGCGTACTGGAAACCCGCATCATCACCGATCTC
GCCGGCTACACCTCGTGCCTGCTGACCGAGCCTGTGTACTCGATCAACGGTCGCAACCTG
CTGCTGCCGAAGGGCTCCAAGATCTATGGCGCTTACGGCGGTGGTCCGATGGGCAAGCGC
GTGGAAGTGATCTGGGATCGCATCACCACTCCGAATGGCATCGACGTTGCGATGTCCAGC
CCGGGCGTGGATCAGCTGGGTGGCGCCGGTCATCCGGGCCAGTACAGCGCGCACTGGGGC
AGCCGTATCGCCTCGGCGCTGATGATCAGCCTGATTTCCGACGCCTTCAAGTACGCGGCC
GCCGAACACGGTCCGGAGACGACCACCATCGCCAACAACGGCATGACGGTGCAGTCGCCC
TATGAGAGTGCTACCGCACGCACGATGGAGCGCCTGGCCAACGAGGCACTCAGCAGCAAC
CGTCGTCCGCCGACCGTCACCATCAACCAGGGCACGATCGTGAACGTCTACGTCGCCAAG
GACGTCGACTTCACCAACGTGCTGCACCCCCGCCGGTAACCCAACGAACGATCATGGACG
CCGAAGTGTCACCCCTCGCCCTCGTCTCCAGCGATTTCCTGCGCTATCAGTACGAAGTGC
TGGGCATCGCCGAGTACATGACGTCTCCGGAAGTGACGGAAATCTGCATCAACCGTCCCG
GTGAGCTGTACCTGGAAACCCGGGCGGGGTGGCAGCGGGTGGACGTGCCGAGCCTGACCT
TCGAGCGGGCCCGGCAGTTCTGCACGGCGGTGGTGAACGAGAGCAACACCGGCCAGCGCA
TCACCGATGCCGATCCGGTCGTGTCGCTCACGTTCCCCACTGGCCAGCGTGCCCAGTTCG
TGATTCCGCCGGCATGTGATGCAGGCAAGGTGTCGATCACCATCCGTCTGCCGTCCAAGC
ACACCAAGTCGCTCAGCCAGTATCACGAAGACGGCTTCTTCAACCAGATCCTGGAGAGTG
ATGGCAGCATCAGCGAACAGGATCGCGAGCTGCTGGAGCTGCGCCATTCGCGCGAGTACG
CCGAGTTCTTCCGGCGTGCGGTGATGTACCGCAAGAACATCGTGGTATCCGGTGCGACCG
GTAGCGGCAAGACCACCTTCATGAAGGCGCTGGTCAACCATATCCCGGACAGCGAGCGCC
TGGTCACGATCGAGGACGCGCGCGAACTGTTCCTGACCCAGCCCAACGTCGTGCACCTGC
TGTATTCCAAGGGTGGACAAAGCACCAGCAATGTCAGCGCCAAGAGCTGCATGGAAGCCT
GCCTGCGCATGAAGCCCGAACGCATCATCCTGGCCGAGCTGCGCGGTGACGAGGCGTTCT
ACTTCATCCGCAACTGCGCGTCCGGTCATCCGGGTTCGATCACCAGCTGCCATGCGGGCA
GCCCGGAGCAGACCTGGGACCAGTTGGCGCTGATGGTGAAGGCCTCGACCGAAGGTTCGG
GCCTGGAATTCAACGTGATCAAGCGACTGTTGATGATGACCATCGACATCGTCGTGCATA
TCAAGGCGCATGCCGGCTCGCGCTACATCACCGGCATCGACTTCAATCCTGGGCGTGCCC
AGGGGCAGGGGGGCTGAAGGATGCTGCCAGGACTGGAAATGATGGCGTGCCCGGAGATGG
CCGTGTCGATGGATGTGATGCAGCACGTCATCAACGTCGAATCGTCGCGCAATCCCTACG
CGATCGGCGTGGTTGGCGGTGCACTGGTGCGCCAGCCCAAGGCCTTGGATGAAGCACTGG
CGACGGTGCGCATGCTGGAAGAGAAGGGCTACAACTTCTCGATCGGGCTGGCCCAGGTCA
ATCGCTACAACCTGGGCAAGTACGGCCTGGATTCCTACGAGAAGGCCTTCCAGCAGTGCC
CGAACCTGCAGGCCGGTTCGCGCATCCTCGCCGAGTGCTACAAGCGCTCCGGTGGTGACT
GGGGCAAGTCGTTCAGCTGCTACTACTCGGGCAATTTCGAGACCGGCTTCCGTCATGGCT
ACGTGCAGAAGATCTACGACTCGATCCGCCGCGGGCAGCAGGTCGCCAGTAATGGTGTCG
CACCGATCGACGTGGTCAGTCGGGGGGAGCGCCGCGCGGTGAAGGTCGAGCATCACCCGC
AGCTGGCTTCGCCGGCGCAGGCGCGCATCGTTGCTCAATCCAATGGCCCCGTGTACGTGC
CGTCGGAAGATCCCGCACGCGCCTATGTCGTGTACCCGTCCACCGGGGCGATGGCGCGGG
GCAGCCTGCTGAATCTCGCCGACCAGGCGCTGTCCAAGGTGGTGCTGGGTTCAGTGGACA
GGATGATGCAGCCTCAGGCGCAGCCCAGCCAAGGGCCCGCCTATCCCCAGCAACAGGCCG
GTGGCATGCCGCAGCAGCTGCCTCAGCAGGGTGCTGCACGGGCGATGGCCATGCCGCAGC
AGTTGCCAGGCGCTGCCGGCGCCGGCAATGAGGGGCCAGTGATGCTGCGGCCCTGGAGCG
AGCGCAACCAGCCTGTCGCCGGTGGCGACAATTCATTCAACGCACCGGTGCAGGCTGCGC
CGGTGCAGCAGATTCCCGCAGGGGATGCGGCCTTCGTGTTCTGACGAAGTCGTGGTGCGG
CCAGTCCCCCGGCTGGCCGATTCAGTTGTGTTAGTCCATCAACAAGGAAATCAATCCATG
AAGCGATCCAATCTCGACCTCGTCCAGGCCCAGCGCACGCTGAAGACCCTGCTGATGGCC
ACGATCTTCGTTGGCGCACTGTTCGCCCCGCAGGTGTTCGCCACCAGTCCCGACTTCGGC
GGCACCGACAAGAAGGTCTGCGGTTTCTTCTCCAACATCAACGGCCTGCTGAACATGGCC
TCGATCGCCGTCGTGACCATTGCGGTGATCTTCGCCGGCTACCAGATCGCCTTCGCGCAC
AAGCGCATCGGTGACGTCGCGCCGATCCTGATCGGTGGCGTGCTGATCGGTGCCGCCGGC
CAGATTGCGCGCATGCTGCTGGGCGAGGGTAGCGACGGCAAGTGCGGTGGTGGCACCAGC
ACCTCCTACCTGATCAACCACGTGATCCAGTACTACAGTGCATAAGAACGTCGTGTTCCG
CGGCTGCACGCGCCCAGCGATGTTCCTGGGTGTCCCCTACCTGCCATTTTTCATGGTGGC
AGGTGGGTTGCTGCTGCTCAGCATGTACACGAACTTCTGGTTCCTGCTCACCATTCCGGT
GGCGGTCTTCATCATGCGGCAGATGGCCAAGCGTGACGAAATGATCTTCCGCCTGTTGGG
CCTGCGCCTGATGTTCAAGCTGAAAGTCCGCAACGTGCAGGAACACGATGGCATGTGGGT
ATTCAACCCCAACCATTACCGCGACAAGCCGGCCCGAATGGATTGAGGTCCGGATCCGGC
CTGGCGGGCGTCTGCGCCCGCCGGGTCTTTTGTAACTCCTTGGCACTACCTCTTTGGAAG
CAGTCGTATGTTCAGCCCTGACACCTCCATCAGTGAGTTCATTCCGTTGTCGTCGCATGT
CGCTCCGAACGTGGTCAAGACCACGGGCGGCGATTACCTGCTGACCTGGCATCTGGAAGG
GCTGCCGTTCGTCGGCCGCGAGGAGTGGGAGCTCGAACATCGCCACAACACGTTCAACCG
CCTGCTGCAGACGCTGCGCGCGCCGGATTTCGTCAACGTCGCCTTCTGGGTGCACGACAT
CCGTCGTCGCCGCACCCTGAAGGGCAAGAGCAACTACAAGCAGCGCTTCAACCAGGATGT
GTCCGATCAGTACATGGGCATGTTGTCCTCACAGCGCATCATGCAGAACGAGCTGTACCT
GACCATGATCTACCGCCCCGTGGTGGCGGGTAAGCGCTTCGTAGAGAAGTCGGCGAACGT
GGACAAGCTGCGCGCCGAGCAGGAGCAGGCGGTCGAAAAGCTGATGGAGCTGGCCGGCAA
CGTCGAGGCCGTGATCCGCGATTACGCACCGTATCGCCTGGGAATGTACGAGGCCAAGAA
CGGCGTGGTGTTCTCTGAAACGCTGGAGCTGTTCGGCTACCTGATCAATCGCATCGACGA
GCCGGTGCCGGTGCTGTCGGCACCGATCAAGGACTACCTGCCTGTCAGCCGCCATATGTT
CTCGGCCAAGACCGGCGATTTCGCGATCAATACCCCCAATGGTGCCAATCACTACGGCGC
CATCCTGAACATCAAGGAGTATGCCGAGGGCACTTACCCGGGCATCCTCAACGGCCTGAA
GTACCTCGACTACGAGTACGTCATCACCCATTCGTTCAGCCCGATGGGGCGGCAGGACGC
GCTGAAGGTGCTTGATCGAACCAAGGGCATGATGATCTCCTCCGGCGACAAGGCGGTCAG
CCAGATCGTCGAGCTCGACCAGGCCATGGATCAGCTGTCGTCCGGCAACTTCGTGCTGGG
TGAATACCACTTCATCATGGCGGTCTACGGTGACACTCAGGCCAAGCTATCGCAGAACGT
CGCATCGACCCGCGCCGAGCTGTCCAACGCCGGCTTCGTGTCGACCAAGGAAGACCTTGC
GGTCACCTCGTCCTTCTATTCGCAGCTGCCGGGCAACTGGCGCTATCGTACCCGCCTGGC
CAATGTCAGCTCGCTGAACTTCCTGGGCCTGTCGCCGCTGCACAACTTCGCCACTGGCAA
GCAGCACAACAACCCGTGGGGCGACTGCGTCACCACGCTGCAGACCACCAACGGCCAGCC
GTACTACTTCAATTTCCACGCGACCCATCCGTCGGAAAACTCGCTGGGGGAGAAGGCGAT
CGCCAACACCATGGTGATCGGCAAGTCCGGTACCGGTAAGACCGCGCTGATCAACTTCCT
GCTCAGCCAGGTGCAGAAGTATGAGCCGTCGCCGACCATCTTCTTCTTCGACAAGGATCG
TGGTGCGGAGATCTTCGTGCGCGCCTGCGGAGGCAACTACCTGGCCCTGGAGAACGGCGC
GCCGACCGGCTTCAACCCGTTCCAGTGCGAGAACAACGAAGCCAACGTGCAGTTCCTGGC
CGACCTGATCAAGGTGCTGGCCGGCAAGCGTGAGTACAGCGCCCGCGAGGAAGAAGACAT
CTATCGCGCGGTGGAAAGCATGCTCGATACGCCGATGCATCTGCGCAGCATGACCAATTT
CCAGAAGAGCCTGCCCAACATGGGTGACGATGGCCTCTACGCGCGCATGCGGCGCTGGAC
CTCGGGCAATTCGCTGGGCTGGGTCTTCGACAATCCGGTCGACACCGTTGATCTGAGCAA
GGCCAACATCATCGGCTTCGACTACACCGACATCATCGACAATCCCGAAGTGCGCGTGCC
GGTCATCAATTACCTGCTGCACCGCCTGGAGTCGCTGATCGATGGTCGTCCGCTGATCTA
CGTGATGGACGAATTCTGGAAGATCCTGGATGGCGAAGGTGGCCTGAAGGAGTTCGCGAA
GAACAAGCAGAAGACCATTCGTAAGCAGAATGGCCTGGGCATCTTCGCGACGCAGAGCCC
GGAGGACGCGCTGAAGAGCGACATCTCGGCAGCGCTGATCGAGCAGACTGCCACGTTGAT
CCTGCTGCCGAACCCGAACGCCAGCAAGAGCGACTACATGGACGGCCTGAAACTGACCGA
GGCCGAGTTCAAGGTGGTCACTGCCCTGGACGAGCGCTCGCGCTGCTTCCTGGTCAAGCA
GGGTCACGCGTCCAGTGTGTGCCAGCTCAACCTGCGCGGCATGGATGACATTCTGTCGGT
GATCTCGGCGTCCACTGACAACATCGACATCATGCATCGGGTATTGCAGACAGCTGCGGT
ACGCGCACGAGTGACGGTGGATGAGCTGACGCCGGAACAGTGGCTTGAAGATTTCTACAA
GAATCGAAAGGGCTCGGGCAAGGCGGCTGTCGCAGCGCGCGACACTGTTACCTGATCCGC
GAGACGGCCTGCCCGAAGACTACGAGTTCCGATCAATGGAGACTGATATGAACAATACCA
AGCAAGCTTCCTCGCCCCGCCGCCGCGCGCCCCGTCTTGCAGCGATGACCGTGGCAGCCG
TGATGGCGCTCGGCACCGGCAATGTCAGCGCCTGGATTCCCGTGCAGGAGACCGGTACCA
GCCTCATCCAGCACCTGCTCAATCAGATCAACACCTACAAGACCGAGGCGACCGTCTACG
CGGCCAAAGCGCAGGACGCGGCCGAGTACGTCGAGCAGAACACCCGCTGGATCCGCACGC
TGGAGCAGTATCGCCAGGCGCTGATCCAGGTGCAGGCGGCGGTGAACAGCTTCGGCATGC
CCGACAGCGCGCCGCTGGTGCCGGTGGCACCGAACTATCTGGTTGCCGAAACCTGCGGCA
AGGCGCTGGACTTCAGCCTGGAGTCCGCCTTCAAGGTGTTCGTGTTCAATCCGCAGGCGG
ATGTGAAGGAGCAGCAGATGCAGATCTGCGTCAACATCCGGATGATGCAGAACCGCAAGT
ACAACGACGCGATCGATTTCCTGACCCAGACCGTTCCGCGCATCAACAACTCCTTGACCC
GCATCCTCAAGATCCGCCTCACCAACAACGATCAGGGCACCGTGCAGGGTGCCGACAGCG
AATCGCTCCGCACCGCCAATGACATTGCCGCACTTGCCCAGAGCTGGGAAGCACGGATGA
AATCCTATGATGCCTATATCGAGGTCATGGAGGCCAACCAGAAGGTGGTGGCGCAGGCCG
CATTGAAGGGGGACCCGACCAAGCAGCTGATCAGCGACATGGTCAAGACCACCGCACTGA
AGGCCGCGCTCAGCGTCAAGTGATCGCAGGCCGCTAATACGTAGACATGCGCTGCAAAGC
AATGCGGCATTTCATGCAGTAACGGAATTACCAAGGGATTGTGGAAATGACGATCAGGTG
GCTGGCCAACTTTGATTTCTCAGGCGGATTGCAGGATCTGCTGGGCTACGCTGTGCGTGT
CCAGTCGATCGGCGATTTCGTCTTCTTCAAGCTGATCATGGATTACCTGCGCGACAGGAT
CAGTGACTACGGCATCGACCTGATGGGGCGCATGATGTCCTGGGTCGGTGGCATTGCCCT
GGTGCTGATGACGCTGTGGGTACTGATCCAGGGCTTCCGGATCGTCACCGGCCGCAGTCG
CGACTCCATGATGGTGCTGGTGACCAATATGGCGCGCGCGGCGTTGATTGTGAGTGTTGC
CACCAGCATGGCGATGTTCGGCAGCAACCTGCAGAAATTCCTCAACGAGGACGTCAAAGG
CCTGATCACCCACGTGGTGACCGGCAAGGACCAGCAGCCGGAAGACCAGATCGACAAGAG
CCTGGCGTGGATGCAGGTGGCGCTGTCGAGCATTGATGGCATCAAGATCCTGAATGATCC
AGGGTTGCAGGCGGACAAGACGCGGGCGCTTTGGTTCATCGGCATGGGCACGGGCGGTCC
GGCCGTCACCGCTGGTGCGATGTTGCTGCTCTACGAGGTCGCGCTGGCGCTGTTCATCGG
CCTGGGTCCCTTGTTCATTCTGTGTCTGCTGTTCGACCAGACCAAGCAGCTGTTCCAGCG
ATGGCTGTTCTACGGCATCGGCACGATGTTCTCGATGGCGGTACTGGCAGCGATGGTATC
GATCGCGCTGGACATGGTGATCCGTGTCTCGACCGCGTTCTGGTCCACCGCCCTGGTCAA
CAAGTTCCTGCTCGAAGGCGCCTCCAGCGACGGCATGACCAGCCAGGCGATGCAGCAGGG
CGGCATGGGCCTGATTCTCACGACCCTGATCCTGACCGCTCCCCCAATGGCAGCGATGTT
CTTCCAGGGCACGCTGGGTAGCTTCATGGCATATTCGCAGATAGGCGGCAGCCCGGTTGC
TGCTGCGCCGGGACCTAATGGACAGCCGCCGGGTAGTTACAAGCCTACTGATCCCACGAG
TACCGAGAGGCGCGCAGAGAGCAGTCAATTGACGATGCCGAAGGTGGCGCCAAGTCATGA
TGCGCCGAGCCACACTCCCGGAGCGCTTGGAAATGCGCCCACTCGTTGACTGAAAGCGGA
AGCGTTTCCGCAGAAATTGGAGAGTCGTCATATCATGCGCATGTATCCGTTCATTTTGTT
GGCATCGTTTGGTGTTCTTGGCGCCTTTCTTCCAAATCTTGGTCGTGCAGAGGGCGGAAG
TTGCCCTCCGGGCTTCTACCCAATTGGGGGGCAGGGCGCGAGCGGCTGCGCTCCAATTCC
TGGCGGCGCTGCTGGATCAGGTGACCAGATACCCTTGCCGCCTCGGCCCACGGGCGAATG
GATCAGCACTTGGGGAGCGATAGCGACCTCTCTTGCTACTTCCGAGGTGGGAATGGTCTC
AGATATGCGATCTGCAGAGCTTGCTGCTTCTGAAGCCATGCGGCGGTGCGCTGGTGGTGG
AGCACGGGATTGCAAGGTTACGGTATCCTACTCAAACCAATGCGTGGCATGGTTAGTTCC
ATCTGCTGATTTACCTGGAGCCCAATCTGCGGTTGGCCGTGCTCCAAAAAAGAGGATTGC
GATTGCAGAAGCGCAGAGAAAGTGCGTGGATCCGAGTGGCAAAAAGTGCACCGTTTTTTA
CGCTGATTGCTCCGAGCCAGTTTTTCGAAAATTTTGAAAGTTGAGTTGACTCAATTGAAG
TCTGTCCAACGGCGCCACGTTCGTGATCAGGCTCAATGCATGTGCGTTGGCTGGATGCTT
ATCTCAAAACGCCATGTGGGTCTGATCGATCGGGGACTTCGTGTTCTTCCGGTCGATCCT
GTCGTATCCGCGCAAGAGGATTGACGAGTTCGGCATCGAATTGCTCGGCAACATGATGGC
GTGGGTCGATAGCATCGCCCTGATACTGATGACCCTGTGGGTGCTGATCCAGGGCTTCCG
GATCGTCACCGGCCGCAGCCGCGACTCCATGATGGTGCTGGTGACCAACATGGCGCGCGC
GGCGTTGATTGTGAGCGTTGCCACCAGCATGGCGATGTTCGGCAGCAACCTGCAGAAATT
CCTCAACGAGGACGTCAAAGGCCTGATCACCCACGTGGTGACCGGCAAGGACCAGCAGCC
GGAAGACCAGATCGACAAGAGCCTGGCGTGGATGCAGGTGGCGCTGTCGAGCATTGATGG
CATCAAGATCCTGAATGATCCGGGGTTGCAGGCGGACAAGACGCGGGCGCTGTGGTTCAT
CGGCATGGGCACGGGCGGTCCGGCCGTCACCGCTGGTGCGATGTTGCTGCTCTACGAGGT
CGCGCTGGCGCTGTTCATCGGCCTAGGTCCCTTGTTCATTCTGTGTCTGCTGTTCGACCA
GACCAAGCAGCTGTTCCAGCGATGGCTGTTCTACGGCATCGGCACGATGTTCTCGATGGC
GGTACTGGCAGCGATGGTATCGATCGCGCTGGACATGGTGATCCGTGTCTCGACCGCGTT
CTGGTCCACCGCCCTGGTCAACAAGTTCCTACTCGAAGGCGCCTCCAGCGACGGCATGAC
CAGCCAGGCGACGCAGCAGGGCGGCATGGGATTGATCCTGACGACCTTGATTCTGACTGC
GCCCCCAATGGCGGCCACGCTCTTCCAGGGGACATTGGGTGGTTTCGCGCCATACTCCCA
GATCGGTGGATCGGCAGCGGGCCAGCCGGGTCCACAGGGCCAGCCGCCGGGTTCGTATAC
GCCGCCGGCACCAAATGCGAGTGCGGCACAAAGTACGACAACACAGGCGGATACATCTTC
GCGAGTGTCAGGACAAGGGGTATCTTCAAGCCCGTCTGAAATTGATCCAGGCCGATATGG
TTTGGCAAGCAAGGTTAAATGAGGTGAAGGCCTATGATTCGGCGAACATGTAGCGTTGCA
GTCTTGCTGAAGACAATGCGGGTGCTAGTACTCATTTGCGTTGCATCACTTGGCGTCTTC
CCATTTGTGGTCAGTGCAGAAGGGCGCTGTCCCCCGGGTCAGTACCCGATTGGGGATGAT
CGTGCGCCTGGATGCGCGCCAATCCCTGCAGGTGGGAGCGCCGACTCCGGCCCAAGGGCG
ACTGGTCGGTGGATCAAGACTTGGGGCGCGGTAGCAACCTCCTCAACAGGTGAGGTTGGC
GTGGCAATTGAGAAGCGGTCGAAGTCTGACGCCGCCAAGGAAGCTATGTATCAATGCGCA
AAGCTGGGTGGTCAAGATTGCAGAACAGTGAAGGCTTACAAGAATCAGTGCGTTGCACTA
ATCTCGCCATCCACATCTGAGCGCGGAGGTTCGGTTATCTCTAGCGCGGAGACTGAACAG
ATTGCCACCGAGCTGGCTATGAGTACCTGCACAACACGAGGTAGTAGAGGATGCAGCAAG
CTCTACAGTGCATGTACGAAGCCGCTCTTCGAGAGCTTCTAAAATTGAAAGCAGCAGGTT
GCGATAGTTGGTGTTGCTATCAGCCTGGTCTTGTTCGGTGCCAGCATCGAGGGTTTCCTT
GTCCACGATGTCAAGGTGGTGATCTCGACGGTTAGGTACTAAGCAAGCGTGAGAGGCTGC
TTGCTCTGCTTGCAAGAAGGGCGTGGCGAGCATTGATGGCATCAAGATCCTGAATGATCC
AGGGTTGCAGGCGGACAAGACGCGGGCGCTGTGGTTCATCGGCATGGGCACGGGCGGTCC
GGCCGTCACCGCTGGTGCGATGTTGCTGCTCTACGAGGTCGCGCTGGCGCTGTTCATCGG
CCTGGGTCCCTTGTTCATTCTGTGTCTGCTGTTCGACCAGGCCAAGCAGCTGTTCCAGCG
ATGGCTGTTCTACCGCATCGGCACGATGTTCTCGATGGCGGTACTGGCAGCGATGGTATC
GATCGCGCTGGACATGGTGATCCGTGTCTCGACCGCGTTCTGGTCCACCGCCTTGGTCAA
CAAGTTCCTACTCGAAGGCGCCTCCAGCGACGGCATGACCAGCCAGGCGATGCAGCAGGG
CGGCATGGGATTGATCCTGACGACCTTGATTCTGACTGCGCCCCCAATGGCGGCCATGTT
CTTCCAGGGCACGCTGGGTAGCTTCATGGCATATTCGCAGATAGGCGGTAGCCCGGTGGC
GCAGGCACCGGGCCCGAATGGGCAGCCGCCGGGTAGCTATTACACGCCGGATAAACCTTC
AACGAGCAGTGGCAGTCAATCGGGTGGATCGACTTCAGTTGGGAGCAATGTCGTAGTCAC
TGGCAGCAACTCCACAGCTGGGTCAGGCAATTCTGATACTGGCCGTAAAGGCTTAGCTTC
GAACTAGAGGCCGGAGATGAAGTCAATTCGTGTCTATTCAGGTGCAGTAATCCTGCTGGG
TCTGGGAATCATTGCCTGAGTTTGAGAACTCCTGAGGTTGCGCTTATGAGTTTCTGGCTG
AAAACGTAGAAATGCCTGATTAGCCGGAAAAGACAAGGCGCCGGATGAGCAGATCGACAA
GAGTCTTTCTTGGATTCAGATAGCGCTGTCCAACATTGCAGGAAGACAAGACACGCGCCG
TGTGGTTCATCGGCTTGGGTGCCGGTGGCCCGGCAGTGACTGCTGGCTCGATGCTGTTGC
TCTATGGAGTCGCGATGGCGTTGTTCATCGGCTTCGGTCCACTGTTCATCCTTTGTCTGT
TGTTCGATCAGAGCAGGCAGTTGTTCCGGCGATGGCTCTTCTACGGAATCGGGACCATGT
TCTCGATGACGGTACTGGCAGCGATGGTATCGATCGCGCTGGACATGGTGATCCGTGTCT
CGACCGCGTTCTGGTCTACCGCCTTGGTCAACAAGTTCCTACTCGAAGGCGCCTCCAGCG
ACGGCATGACCAGCCAGGCGATGCAGCAGGGCGGCATGGGATTGATCCTGACGACCTTGA
TTCTGACTGCGCCCCCAATGGCGGCCATGTTCTTCCAGGGCACGCTGGGTAGCTTCATGG
CATATTCGCAGATAGGTGGCAGCCCGGTTGCTGCTGCGCCGGGACCTAATGGACAGCCGC
CGGGTAGTTATAGTTACTACACGCCGGATAAGCCATCCAACAACGCTAATGTGTCCACCA
ACACCCAGGACGCGACCGCTGGAGTATCACGCATGACGTTGCCGCAGAGTTCGACGTTGG
GAGCACAGGAGACGGGTCTTCGGGGAGCAAATCGTTAGGTCCGCCGTCCTCCATGATGGC
CGTTTCACCGAATTGTCTTGGTCGTTGAATAGAGCTTATGAAAATTGAGAAAGTGATGCT
GTTAGTTCTGTTGCTCGCGTTCTCTGTAAGTGCATATGCGGAGGGTCGTTGTCCGCCCGG
ACAGTACCCGATTGGCGGCCAAGGAGTAGGCGGCTGCGCTCCGATCCCTGGTGGAACTGG
TGGGGGGGAGGTTCCGAGCCCTCGAGCGACCGGGCGTTGGATAAAGACCTGGGGGGCCAT
CTCTCGTTCGATTACAACGGGTGACGTGGGCGCTTCTGTCGGAAAGCGTGCCAAGGCGGA
TGCAATAGCTGAGGCGCAGTCGCGATGCGCATCGTATGGGGCGGTGGACTGCGCTGTTGG
GCTCACCTACAAGAATCAGTGTGCTGCTCTCGTGGCTCCTGAATCTGGGTCTGGTGGGAG
GATATCAATGGCTGGAGGGCCTTCTAAAGATGTCGCTACAAAGGCAGCGATGAAGAGTTG
TTTAGATAACGGGGGGAGGGCTTGCGTGGTTAAGTACACCGACTGCAGTGAGCCCTTGTT
TGAGAAGTTCTGACTCAACTGTGAACTTGTCCTGCTCGCTGCCGTTGTCCACATTGATTG
CGCCCGGCGATCCTCGCTGGGCTGCCAACCTTGTCATTGCCTCCGCCACATGCTCCCCGC
GTAGCGACTGGTCCACGACGATGGCAAGACACTCACGCGCGAAGTAATCAACCACGGTCA
GCATCCGGAAACGGCGACCGTCAAACAGTGCGTCGCTGACGAAGTCCATTCCCCAAAGTG
CATTGGGAGCAACGGCTACCTTTATCGGCTGACGCTGGCGCGCACTTCTACTGCGCCGAG
GCAGGCAATGCCCTAAAGAAAGGCCTTCCTCCTTGCAAATACGATGGACCCGCCGACCAG
GGTGCGTCGCTGGGCAGGCCTCAGAACTTTTTTGTGACCACCTCCTGCAACATGGCTTTG
TCCAGGCTGAGATCAGCAACCAATTGCTTGAGCTTTCGGTTTTCCTCTTCCAGCAGCCTT
AAACGTTTCAATTCCGAAGGGCCAAGCCCACCGTACTTATTTCGCCATACGTAGAAGGTG
GCCTCGGCAATACCCATTTTCCTGCAGATCTCGCCTACTGCCGTTCCCTGCTCTGCCTGC
TTCAGCGCGTAGGCAAACTGCTCCTCGGTGAAACGCGACTTCTTCATGCCTGAATCCTCG
TTTGTCACGGGGCCCAATGTGCCGACGTCTCTACTCTCGCCTGCACCAGATTTCTGGGGG
TGGGTCACTTTCGTTCAGGCTTAAGGTGCCGACTCTGCGCCAACGGGGGGCGTCCCGCGA
GGCGACGCGCCAGGCCGTGCTATAGGGCGCCATCCGCGCTACCGTAAGTCTTCGCGCCAT
TCGAAGGAACGAATCATGCAGAATCCAGGCCGTGTTGCCTCACTGATTGGCGGACTGCTG
TTCGCCTCGTCGACCCATGCGGCTGATAGCTGGGTCATCTTCACCGGTGGCGAAACGCCG
AACCGCGAGGCATGGGTGGTCGATGCGCAAACGCTCGCCGACCGCTCGGATCTGGTCGGT
TTTCTGCAGCGTGCCACGCCGGCAGAGCAGAACGCGTACCTTAAGCAGTTGCGCCGCAGG
AAGCCGCCCAAGCCCGGTGACCCGGTTGCGGGTCCGGAGCCGGTGTACGAGATCCAGGTC
AATACCGTCTACGAGAACGCGACCAAACCGAATCGACTGGTCAGAAAGTACTGGGTGAAC
TGCTCACGGAACACCGTGGCCACCAGGACGAGTCTGATCCAGTGGCGCGATCGGCCAATG
GAGAACGTCCCTCCGGATAAGTTCGAACCGCGAACCGAGGCGATTGCTCCTTGGCAGGTG
CAACTGGTGCGTTTTGCCTGTCTCGTGGGGCCTGATCCCAAGGCCAAGGCGCCAGCGGAA
ATGATGAAGCGTGGCTTCCTTTCCATCGGTGACGTCGGGCAATCGCCTGTGGATTTCATC
TGGGCCAGCCTGTGGAAGGACGGCAAACGTCCAGCATTCACCTATCTGCCGGGCGACGCT
GAAATGGATCGTACTGTGCGTAGTCTGGAAGCGACTGTGGCGCGCGGCCAGAGTGAAACC
AGCAAAGCTCTGGATGAGTCGCGGCGCGCAGCCAACCGAGTGGGTCGCAACAATCTCATG
GACCTGTGGATCGGCAAGACAGAGCAGGAATTCGTGCGGACGTGGGGCCCACCGGATCGT
GTGGAGAACGGGGCCGATGGTTCGCGCACGTTGTACTTGCATCGTGGCGAGCGTGTGCAG
GGATTGAATGCTTCTGGGCATGTCGTCAGTGACGTAAACAATCGATGCGATATCACGGTG
CTGACGACGGACGGCTACGTCCGCGACTACGCCACACAGGGGGCCGCATGCGCCCAGCAG
TTGCGCTGAGCGCGATTGCTGGCCACAACGCGAGGAAGCATGGCTTGTGCTGGGTCCCGC
ACCCGTCGACTTAAGCGGCGTAGGCTTTCCGTGCAACATCGCCCCGGCCGGACCAGACCG
TATGTGGGAATGCGAGCCATACCTGCGGTGCCATCCACCGCGTGTCTGATGGTCGGATAA
GCCACCATTCACGTTAACCGCGCTGTTTCTGTGATCAAGTGCGCTTTTCATCCCAAGCAC
CCTTCGACGAGCGCTGCCTCCTCGAAGTAAGCTGCGTGCGCGTCAAAATCCCGACGCGCC
GGTGCCATCCAACACAGGAGCTTTTCCGTCCATGAGGACTGTGTCCCCCCGCGGTGCGGG
TGACGCTTGCCACCATCGCGGTTGCCGTGGGCTCGGGGCTATCATCCGCCATGGCGGCCG
CAGGGCACGTGCGAGGCATCGCCCCGTTTCCGGCCTCCGCTCGGGAACTGGCAAGACGGG
ATTGAAGGAGTTGCAGGGGATGGAGAAGGGGAGTGGCACGCACATGGACAATGCCCTGGC
GTTCGTTCCGTCCGGCGCGAACCTGCTGGAAGCCGTACGCGGCGATCTGACCGGTAATGG
TTTCCAGGACCAGCTCCTGGTGATCGACCAACCTCCTCCGGAGGGCTTGCTGCCCGGCGA
GCACGGACCGAACCGGGTCCTGTTGTTGCTGCTGGGCGATGCCACGGGCCGCTGGCAGCT
GGCGGCACGCAACGACAAGCTGGTGCCGTGCTCAACGCGCGGTGGCATTGCCGGTGATCC
CTTCGCCTACGTGACGATTGAAGACGGCGCGTTCAGCGTGATCACCAACGGCGGCAGCCG
CGAACGCTGGAGCAGCATCTACACCTTCCGGTATGCACCTGCCGAGCAGGCGTGCTGGGT
GCATGGCGTGCAGCGCAAGGTGGTGGACACCGAAACCGAAGCAACCCACACGCGCGATTT
CTCCGCGGCCGAGCTTGGCCGGGTGCGGTTCGAGGATTTCGATCCGTCCGTCGTCGCCGA
CGTCAGCTTGCCTTGAGTGCCATGCCTGTGAGGAGGCGGGAGTATCCAACGATGATCGAG
CAGGAGTTTCACCGTGTCGCAGGATAGGGAGTCGTTGCTGTTGCGGCAGGCCACGGAGGC
CGGCATGACTTCGTCCCGGGAACTGGCCAACTTCATGGCGCAGGCCGGGCATGAATCCCG
TGGCTTGAGCCGTCTCAACGAGAGTTTCAACTTCACCCGGGGCATCTCGCAGATCCCGGT
GGAAGCAGCGTGGCGCAATGGCAATGGCGCGCTGGAGAGCGCCCGCCAGGAGGCGCTGCG
TGGGCGGCCGGAGAACCTGGCCGAACTGATGTATGGCGGGCGCATGGGCAATGACGCGCC
CGGTGATGCACTGAAGTATCACGGCCGTGGCTATCTGCCGCTGGTCGGCAAGGAGAATTA
CGAGCGTGCCGGCAAGGCGCTGGACCTGGACCTGGTGAATCAGCCGGAGCTGGCCGCGCA
ACCCGAGCACGCAGGCCGTATTGCCGTGTGGCAGTGGCAGACGCGGGTGCCGGAAGCGGC
GCGCGAGGACGTGCGCGAAGCGACGCGTGCCCTGAATGGCGCGCTCAACGGCATCGAAGC
CCGCCAGCAGCGTTTTGACGTGTGGCAGCAGAAGCTGACCCCCGATGTGATGGCGCGCCT
GGAGCGTGGCGAAGTGGGGGCGCCTGCCCAGCCCACAACGGGACGCGACATGTCGCAACC
GGGCGAGCCGGGATACACGCTGTTCTCGGGAGCGCGCCAGCACCTGCAGCAGATGGGGCC
GCAAAGCGGTCTGCGCAGCGTGCAGGAACTGGACAATGCCGCCGGCGCACTGGCGCTGAG
CGCGCAGAAGGCGGGGATGTCGCGCATCGATCATCTCCTGGCGGGTAATGACGGTCGCAC
GCTGTTTGCTGTACAGGGCGCGCTAGGCGATCCGGCCATGCTGCGCGCATCGGTCGATCG
CGAACAGGCGGCGCAGCAGCCGCTGGCGCAGAGCAGCCAGCAATTGGCTGCCAATGTCGC
CCAGCAGGACCCGGCGGCCGCGCTCGCCCGCGAGCAGGAGCAGCGTTCTCGATCCCTGTA
ACACCGATGCCGGCGGGCAGGGTGCCCGCTGGCGCTTTACGTACGACGCGTGGCGCCCTG
TGGCGCCGACATGGAAACCCACCCGTAAGGACACCACATGCGAATCGTTCCCCCGAATGC
CCGCCACGCCGCTGCCCGCTGCAATGCACCCGTGCGTCGCCTGCCGCCGCTCTGGCTGCT
GTCACTTGGACTTGCCGCAGCGTCGGCACAGGCTCAGGAGGCAGCGGCGCCCGTCGTGGA
GACGCGCCCCGCTGCCGAGGCTACCGTTGAGGCGCCTGCAGGGGCGGCGCCCGTTGCAGC
GCCCGCGGCGGCCGACGCCGTTGTCGCGGCGCCGGCTCCCGAAGTACCGGCTGCCGCGAC
ACCCCCTGCGACACCGGTGGTGGACACGCAGCCGGCGCCGGCTGCGGACCCGGCGCCTGC
GCCCGTTCCGCCCGCAGCGGCGGCGCCTGTGGCTGCACCGCCTACAGTCGTCGAGTCAGC
GGTCCCGGCGGTAGCGCCGGCACCGCCTGCATTGGCCATCGTGCCGTTGCCGCCCGAGCA
GGCGACCGAGCGTGCGCTCGGTGCCCGCTGCCCGGTGGATCTGGCCGGGCGGCTGGCGAG
CCAGGGCGACCTGCTGATCGGCGCCTGCCAGGGCACCATGCCGGCGCATCTGGCTGCGAT
GCTGGTCGCGCTGCCCGAGCAGGACATCCACCTGCCGCGCAGCTGGCGCGAGCGTGAGGT
GCGGCAGAAGGCCTGGTTCAAGGCGGTGCCGGGCTACGGCCAGCGCCCGGACTTCATCGT
GCGGATGGGCGACATCTGGGTGCGCTCGTTGGAAGGGCGCGACGCCGACAGCACGTTCTA
CCTGGTGTCGGCGCCGTTCACCTGCAGCGACCAGGTCGCCAACCGGGATGAGTACGGCGC
GGAGCCGGTCCGCGTGCCAGCGGGTGAATGCCGCGAGGCCCATGTGGCCCAGCGTGTGTA
CCAGGTCCGCGGGGATGCGGCGCCGAGGGATGTAACCACCGATGCCATGCCGGCCATGCC
GCAGCAGGCGGAAGCTGATCGTGCGCGCCAGCTCTCGCGTGAGGGACGGATCAGCCTGGA
CCACAGCAAGTTGCAGTATGGCCCGGCCATGCGCTGGTTCGTGCAGTATCCGGAGTCGGC
GCAGAAGGGTGGTCCGCGCGCCTACGGTGACTGGAACCGCGAGCACATCGCGTTCGTGGT
CTGGACCGGCGATCGCTTCGAGCTGCGCGACAAAGTCGCGCGGGCGCAGTGGCCCTGTGA
TCCGGTGGCGCCCGGCGATCGCGCCTGCGGTGGATTCCCGGATTCCGGGCCGGATCTGTT
CGTGACGGCCGGAGCATCGCTGCCGGTGGCGGCCTCCAGCCCCTGAACCAGAGTGCCGAT
GTACAACGGGAGCCGGAAAGACCGGCTCCCGTGCTGTCCATCAGGCCTGCAGGCTGCGGG
TCTGGTTCTGCTGCTGTTCCAGCTGCTGGTCGCGCTCCAGTGCAAGGCGCTGACCTGCGG
CCTGCTGGTCGATGCGCTGGCTGCTCTGTTCCAGCGGTGTGTTCATCGCCACCGCCGTAT
CCACTGACACGCGAAGGTGGGCCGGGTCACCGCCCTGGCCCTGCACGGCAAAGCTGCGCG
AGGCATCGGCATTCATGACCACTTCGTCGATGCGCTTGCCGCCCGCCGCATGCATTTCGG
CGGCCAGGCTGCCGGCCAGTTGCGTGCTCATTACGTCTGGTACCCGGCCGACGCGGACGT
CCTGCGCGTGCACGCCACGGATCGCGTCGTTGAACAGTGGGTTGCCCACATGGTTGGCGT
CGTCCATGCGCAGCATGCTGGTGTGATGGCCGTTCTTCTCCGCTTCGCGGCGTGCCGGCT
CACCGGGCTGCAGCGGGCCGCGGATATGGTCGTACAGATCGACGGCGCCGCCCGGAATGC
CGCGCGCCGCGCGGGTGACACCACGGCGCAGTGATTCAACGTCGTCGCGGTACTCCTCGA
TCATCCTGGCGTTGTCTTTTGCCAGCTTCTGCGTTTCCGGGTGTTTCAGCACCGAGCCGT
CGCCGAGGAAGTTGCCCAGCTTGTGCGCACCGAACGAGCTGCCTGCGGCGATGATCGGCC
GGTCAGGGATCAGGGCGCGCAACGAGTGATTGCTGAAGCCGTTCGCGGCAAGCGTGCTGA
TTTCATTTGGCCGGGCGTAGATGCGCACCTGGCCGAAGTGCGGCGACGCCGCGCTGACCG
GATCGGACGCCATGACATGGTTGATCATGGTGTTGCCGCCTTCCGGGATGCGGTAGCTGA
GGCTGACCGCGCCATAGGCGTTGAAGGTCTCGCCCTTGACATTGAAATGGTGCGAGGTGA
TCTGGGCCAGCGCGCCACCGAGAGAGTGGCCGGTGACGGTGACTTCGGGTGGGCGCTGTC
CGAGATCCTGCCCCTCCTTCTTGGCGTAGGCCAGGGCGCGTTGGGTCAGCGCGATGGCGT
CCGGTGCCTGGACGTTGGTGCGGGCGACAACCATGCCACCATCGGTCAGGATCGCATCGC
GGGCGATCTGTTCGGTGCCGCGATGTGCGACGACAATTTCATTGGTGTCGACTCGCTGGT
AGATCGTTCCCTGATAACCGTTCAATCGATTATCAACGTGCTCGAGGATCTTGTACTCAT
GCCCGTTGATCGCTACGAGCTCTTCCTTGCCGGGAGCGCGTCGACCGACCGCACGGTCCT
TGTACACGTCGTCGGAAATACCCGCATAGTCTTGGCTGCTGAGGCTCATTGGCGGACCTC
ATTGGCTTCAAGTGAAGCCGAGAACAGCGAATTCTGCAGCTCAGGGCGGAACTTGGTGGG
GTCTTCTTGGCCGCTTGCGCCGTAGTCAGGAATCTCGTTCACGCGCGGATAGTCCGAACG
AGGATAGTGGCGAGTCTCGGTCTCGCCTTTCACGAATGGCGCTGCTTCAATAAATGAAAG
GAAACGCGTCTCGCCCTCGGCCCCCGTCGCCTTCAGCATCGCGCCTGCACCGGTGAACTC
CCACTTGCAGACACCGCGACCGTAGTAATCCTCATCCAGCATGCGGTCGATGTATACAGT
GCCCCGGTACTCGCCATCAGCGACCTTGCGCAGTTCCACCGGTTCCTGGCTGGTAATCCG
TGCAGCCGTGCCGGTGGCCGGCTCGATATAGCCACACTGGTCTTCGTTGGTGACGTCGTA
CTGCGCGACACCTTCGACCACCGCGAAATCGCCCGGGGCGTCCTTCAGGCGCAGCACCAG
TTCATAGGCCTTGCGCGGGCTGGGGTTGAGCTTGGCGAGGCCGCGCCCACCCTGGGCGAC
ATCGGCTTCAGCAGCGGCACGTTCCTGGTTCATGGCGGTCTCCGGATGGCAGGCGGTCAA
CAGAAGTAGAGCAAGGCACGGAATCATCTTGTGGCGCAATGTCGGCCTCCTGGTGTGTAA
GGGTGAATGTGGAACTGGCGGCTCATGGCACGAGCTTCTGCACAGTGGTGGTGGTTGAGA
ACAGCGCATTGCGCAGCTCTTCGCTGTACCCCGACGGAGCTTCCTCGCCACTGGCGCCAA
AGTTGGCGACAGTGTCGGCGCGCGGATAGACAAGGTTCGGGTAATAAAGCGTCAGAGGCG
AGTCGTACTCCATGCGCTTCTTGTCGATGAACGTCAGGAATCGCGTATCCGCCTTGCTGG
TCGTGGCGCGCAACATCGCACCGACACCCGTCAGCGTCCAATGGCAGACGCCACGCCCGT
AGTAGTCCTCATCCAGCATACGGTCCAGGTAAAACGTACCGCGGTACTCGTTCTCGCTGA
CCTTGTGCAGGGTGATGGGCTCCTGGCTGGTGATGCGGCCTGCAGTGCCTGTTGCAGGCA
CGATCCGTCCACAGTCTGCGTAGTTGATGGCGTCGTACTGGGCCACGCCCTCAACAACGG
CGAACGGGCCTGGCGCGCCCTTAAGTGTCAGCACCAGCTCATAGGCCTGCTTCGGCGCCG
GGTTGAGTTTGGCCAGGCCGCGTCCACCCGCGGCGACGTCGCGCTCGGCATCGGCGTAGG
GCGAGCATGCCGCCAGCAGGACGAGGGCGAGCACTGCCAGCAGCGGCCGTCCCCTGTGTG
CGAGGTGCGCTACACCCATGGCCCGATCCTGCATCGTGCGTCCGTGTCCATCTATCCTTC
CTGGGTGGCAGGTTTCTCGATTATGGAACGTGCCGGGAGCCCTGTGCCACCCCTTGGAGA
CGGATTTTTGACGCTCCCGGGGCGCGCCGCCGGCAGATCGCTTGCCGCACAGGGCATCCG
ATCGTCGCGTTGGCTCTGACGCCGGACGCAGGTTCGCCGCTGAATCCGTGACCGGAATCG
ATCATTCACATGTCCATCACTTCATCAAAGGTGTTGTCCTTGAACTGCACGATCCGCCCT
GAAACCCGCGAAGACCACGCGGTCATCCATGCACTCACCGAGGCGGCCTTCCGCGAAGCC
CCGCACAGCAGCCACACCGAGCAGTTCATTGTGGATGCGCTGCGTTCGCGTGGAGAGTTG
AGTCTTTCGCTGGTCGCCGAGAAGGACGGACAGGTCGTCGGGCACATCGCGCTGTCGCCG
GTGACGATCAGCGATGGCAGCACCGGCTGGTTCGGCCTCGGGCCAATCTCGGTACTGCCG
GACTGGCAGGGGCAGGGCATCGGTGCGGCGCTGATGCACGCGGCGCTCGGCGCATTGCGT
GAGCAGGGGGCACAGGGCTGCGTATTGCTGGGAGAACCCGCGTATTACGGTCGATTCGGA
TTCCGCGCCGAGCCGGGCCTGGTGCTGCCGGGTGTGCCGCCAGAGTACTTCCAGGCGCTG
TGCCTGCGGCCACCGATGGCGCAGGGAGAGGTGCAGTACTCGCCGGCATTCGAGGCCACG
GCCTGATGATCGGGGCGGGCCTCGAACATCCGTCGAATGTCAGCCGTTGTACCGGAGATG
GATCAGGGGATACGGGCGGCCCTGCGAATCCAGCGGTGAACGTCCGGTTTCGACGAAGCC
CATGCGCTGGTAGAAGCCGACGGCCTGCGCGTTCTGTTCGTTGACGTCGGTACTCAGCTG
CGGATGCAGGGCCAGCGCGTGCTGCAGCAACTGCCGGCCGATACCGGTGCCGCGTACGTC
CGGATCGATGAACAGCGCTTCCATGTGCGTGCCGTCGATCAGCATGAAGCCAAGGGGGCG
GTCCTGAGCGTCGACGGCCACGGTCATCGGAGCCTGCGGCAGGAAGCCGGCGACTTCGGC
ATCGATGGCCTGGCGGTCGTCGGCGCTGAGGAAGTTGTGGGTGGCGTCGACGGCGCGGCG
CCAGAGGTCGACGAGGGCGGCGCCGTCGTCGGCGCGCGAGGGACGGAGGGTGGTCATGGG
TTCACCAAGGTGCTTGCAAAGAGCGCGTAGTATGGCGCGTCCCGACCCAGCGCGCAGGCG
TGGATTCCTCCGGTGTTGCGATGGCGGATGAAGGGGCTGTAGGCAGTGGCCTCCGCGCGC
AGCACCACGCCATCCTCGAAATCGCCGCTGTCGTTGAAGGGCACGGTGGGCCACCGCGGC
CATTGCGCCAGGCGTTCGCGGTAGTAGTGGGTTGCTGCAGCCAATGCCTCGTCGTGTGCC
TGCACGTGCTCCGCTGCCAGCCCGGAACGCACGCCATGCACCAGATGCGGCTCCAGCACG
TCGAAGCCGACGTAGCGCAGGCTGTACATCAAGGGCCACAGCAACAACCGGGTATCTCCC
TCGCGGCCGTCGACGGCGCAGGCCCGTGCCGATGAGCCGGTGGTGACGCTCAGCAACGCA
CGCTTGCCGCGCATCGCGCCGTGCTCGTGGCGCAGGCGGCTGTTGTACATCGGCCCGTAG
ACCAGCACGCGATCCAGCCAGCCCTTGAGGATTGCCGGCGGCGCGAACCACCACAGCGGG
AACTGCAGGATGACCAGATCCGCGGCCTGCAGCAGCTGCAGATGGCGCTGCACATCGGCG
GGCAGCCGACCCTGTTCGGCGCCGTGGCGTTGTTCGCGCTGGGCATCGAAACGGCCGGGC
TGCAGGCGACTTGAATGATGGTGGGCCGCTTCCAGCGGATCGAAGCCCTCTGCATACAGG
TCGACCACGTCCACCTGCAGTGCGTCATGCCGCAGCTGCTCCGCGGCCTGCGCGGCCAGG
TGGGCGTTGAAGGAGCGGGGTTCGGGATGGGCAAGCAGGATGAGGGCGCGCATGGGGCGA
GGTGTTCGAGGAGTGTGCGACCATCCTCGCGGCGCCGGTATGCCCCGGCAATTACGCACC
TTGAGGTAACCATGGCCTATCCGGGCGATGTCTATGCCGCCGATTGCTCGGCACGCGATG
CGCTGGCGCTGATCTCCGGCAAGTGGGTGATGCTGCTGTTGCCGGCGCTGGCGCAGGGCC
CGCAACGCAATGGCGCGCTGCTGAGGAAGATCGAAGGGATCTCGCAGAAGGTGTTGACCC
AGACCCTGCGGCAGCTGGAGCGCAACGGCCTGGTCGAGCGGTGTGATCTGGGCAGCAAGC
CACTGCATGTGGAATACCGGCTGACCGAGGTCGCACGTGGACTGGTTGACACGCTGTCCG
CCCTGGACCGTTGGGCCGAGCACAATTTCCCGGCGCTGGACGCTGCCCGCGAGCGCTTCG
ACGCGCGTTAGCGGCGCCTGCACGGCCGCGGGCGTACAATGCGGCCCCGGCGGCCATCCT
GGCCCTGCAGACACGCGAGAACCGCCATGACCGACGCCCTGGGTGTACCGGTGCACGACG
CCGATGAACACTGGATGCGCCATGCGCTGGCGCTGGCCGAGCGTGCGCAGCGCGAGTACG
ACGAGATCCCCGTTGGTGCGGTACTGGTGGGCGCCGATGGCCAGCTGCTGGGCGAGGGCT
GGAACCTCAACATCGCCTCGCACGATCCCAGTGCGCATGCTGAGATCGTGGCCATGCGGG
CCGGTGGCACGCGGCTGGCCAATCATCGGCTGCTCGGCAGCACCCTGTACGTGACCCTGG
AACCGTGCGCGATGTGCGCGATGGCCATCGTGCATGCACGCGTTGCCCGCCTGGTCTACG
GCGCCAGCGACCCCAAGACCGGCGCCTGCGGCAGCGTGTTCGACCTGCTGGGCGATGCCC
GCCACAACCACCGGGTGGAGATCCACGGTGGGGTGCTGGCCAAGGAGGCCAGCATGCGCC
TGACCAACTATTTCCGTGCCAAGCGTGGCAAGCCGCCGCTGCTGCTGGAAGACCATGCCG
GCGAGGCCTGAGGGGGCGAACCGGTATGATGGGCGCCTCTTTCCATCACCGGCAGGCCGC
GCGCCTGCCCAGCAACGAGGCGACACATGGCGGACAACGGCGCGGCCAACGAGCGACTGA
TCTGGATCGACCTGGAAATGACCGGGTTGGATACCGACAACGATTCGATCATCGAGATCG
CCACCGTGGTCACCGATGCCCAGCTCAACGTGCTGGCCGAAGGGCCGGAATTCGCCATCC
ACCACCCGCTGGAAACGCTGGAAGCGATGGACGAGTGGAATCGCAACCAGCACCGCCGCT
CGGGCCTGTGGCAGCGCGTGGTGGACAGCACCACCACCCTGGGCCAGGCCGAGGCGCAGA
CGGTGAACTTCCTGGCGCAGTGGATCCCGGCCGGCCTGTCGCCGATGTGCGGCAACTCGA
TCTGCCAGGATCGCCGCTTCCTGCACCGCCAGATGCCGCGACTGGAGAAGTACTTCCACT
ACCGCAACCTGGACGTGTCCACGGTGAAGGAACTGGCCAAGCGCTGGGCGCCGAGCGTGG
CCGCCGGCGTCGGCAAGAACAGCAACCACACCGCGCTGAGCGACGTGCACGATTCGATCG
CTGAGCTGCGCCACTACCGCCAGTTCATGGGCGCGCTGTCGGGGCTGCCGGTTGCCTGAA
CAACGACGCCGGGCATGGCCCGGCGCTATCGGATGACACGCCAACGGGTAGTGCCGACCG
CTGGCCGGCAAGGCGCCGGGGTCGGATCCCTTTCCTGCGGAAAGGGCTCTGCCCCCTCTG
TCGTACCCCGCGACGAACCGTTCAACTTCCTGGCGCTAAGATCGGCGCCATGAACGAGCC
GATCCTGCTCCCCCGCGACATCGCCCATGACGCCCGCGACTGGTCCGACCTGCAGCGCGC
GGTGGCCCTGCTGGAAGCGCCGACCCTGACCGCGCGCATGGCCAACCTGGTCGGCACGCC
GCTGGAGTTCGCGGTGAAGGCGCTGCCCAGCTCGGTCTCCAACCGCATCCACGGCGCTGT
GCAGGCGGCGCTGAGCAAATCGGCGCAGGCCGCGCTGTGGAGCATGGACAACAGCCCCGG
CAAGGGGGCGTCCACCCGCTGGCACAAACTGGCGGCGGCCACCTCGGGCGCGGTCGGTGG
GGCCTTCGGCTTCGCGGCCTTGTTCATCGAGCTGCCGGTGTCGACCACCATCATGATGCG
TGCGGTGGCCGACGTGGCCCGCAGCGAGGGCTTCGACCTGTCCGAGTTCAGCACCCGCCA
GGCGTGCCTGGAGGTATTCGCGTTGGGCGGCAACTCGCCGCGCGATGATGCCAGCGAGAC
CGGCTACTACCTGGCCCGCGGCTTCACCACGGATGTGATGCGCCACCTGTCGGCCGAGCT
GGCCGGGCGCGTGGTGACCGGCCGCGACCTGACCCTGGGCGTGGCGCCAAAGGAAGCTGG
CAAGCTGCTGGCGAAGATGGTGGAAAAGGTGGCGGCGCGCTTCGGCGTGGTGGTTACCGA
GAAATTCGCTGCGCAGGCGGTGCCGATCGTCGGTGCCGCCGCCGGTGCAACACTGAATAC
CATGTTCACCGACTACTACCAGGACATGGCGCGCGGCCACTTCATCGTGCGTCGGCTGGA
GCTGAAGTACGGGGAAGACGTGGTGCGCGCCTGCATGACCGCGTGGCGCATGGCGGCGTG
CTGATCGAGCCCACGCTGTAACCGGCTTCGGGGTCGGAGCCCTTTGCGTTGCAAAGGGAT
CCGACCCCGGTTGCGCGCGGGGTCGGATCCCGTTCCGCAGGAAGGGGCTCTGCCGGTCAT
CCTTGCCTTGGGGGAACAATTGTTTTGCCAGTACATGCCTGTTGCCTGGCAGCTGGCATC
CCCATCCTTTGCGGCAGTCCCCCCCGCAAGAGATCGCCGCCATGTTGTTCACTCCCCACC
GCTTGGGCGCCTTGACCCTGCCCAACCGCATCGTGATGCCGCCGATGACCCGCTCGCGTG
CCGCCGACGGCAACGTCGCCACCGCGGACATGGCCGCCTACTACGCCCAACGCGCCAGTG
CTGGCCTGATCGTCAGCGAAGGCACCCAGATCAGCCCGCAGGGCCAGGGCTATGCCTGGA
CCCCGGGCATCCACAGCCCGGAACAGGTGCAGGGCTGGCGCCGGGTGACCGATGCCGTGC
ATGCCGCTGGCGGCCGCATCTACGCCCAGCTGTGGCATGTGGGCCGGGTCTCGCACGTGG
CCCTGCAGCCGGGTGGTGCCGCACCGGTGTCGTCGTCGGCGCTGCTGGCCGAAGGCGTGA
AGGTGTTTGTCGACCCTGCAGGCGCTGGCCCGGAAGCGGGCGTGGGCGAGATGATCCAGC
ACTCGATGCCGCGCGCGCTGCGCGAAGACGAGATTCCGGGCATCGTCGCCGACTATGCAC
AGGCCACCCGCAATGCACTGGCCGCCGGCTTCGATGGCGTGGAGCTGCACGGGGCCAATG
GCTACCTGATCAACCAGTTCATCGACTCGCAGGCCAACCGGCGCACCGACGGCTATGGCG
GCGCGTTGCAGAACCGGCTGCGGTTCCTGCGCGAGGTCGTGCAGGCGGTGACGGCCGTAG
CCGGTGGTGACCGCGTCGGTGTCCGTCTGGCGCCGCTGACGACGTTGCAGGGCGCGGTGG
ACGATACGCCACAGGCGACCTATCTGGCCGCGGCGCACCTGCTGGGTGAGCTGGGCGTGG
GCTACCTGCACATCGCCGAAGCCGACTGGGACGATGCACCGCTGATGCCGGTGGCGTTCA
AGCAGGCGCTGCGCATGGTCTACCCGGGTACGCTGATCTACGCCGGCAAGTACACCGCCG
AACGCGCCGAGCAGGCACTGGCTGAAGGCTGGGCTGACCTGATCGGCTTCGGCCGGCCGT
TCATCGCCAACCCGGACCTGCCGGAGCGACTGCGTACCGGTGCGGCGCTGAATCCGCCGG
ATCGTGCGACATTCTTTGGCGGTGGCGCGGCGGGCTTCACCGATTATCCGACGCTGGAAG
AGAGCGTCGCGGCCTGATCCTGGACGCTGCCGGCCAGCGGCCGGCATTCCGATGTCGTAT
CGCCGATGGGTGGGTGCCGACCGTTGGTCGGCACTACCGGCATGGATCAGGGCTTGTCGC
GCACCAGCGCGTCAGCCTCTATCACCCCGCCATCCTTTCCATGCAGGTACAGGTGCATGT
CCTGCTGCGGATACGGGATGTTGATGCCGGCCTTGTCATAGCCCAGCTTCAGCTGCTCCA
GCAGCGTGACCTTGGTACCGAACCAGTCGGCCGACTTCACGTAGCAGCGGATGCCCAGGT
TGATGGCGTGCGCGCCCAGCTCATACACCACCACGTCCGGTGCCGGTGTCTGCAGCACGC
GTGGGTCGGCCTTCATCAACGCCAGCGCGGTATCGCGCGCCAGCTGGATGTTGTCTTCAT
AGCCGATGCCGATCACCAGTTCGACGCGGCGGGTCGGTTCGGCGGTGAGGTTGATGATCG
GTGCTGCGGTGATCAACGTGTTCGGAATGGTGGTGTGCTGGTTGTCGGCACCGGTGATGA
CGGTCTGGAAGATGCGCACTTCGCGCACCGTGCCGGTCTGTCCGGCCACGGTGACCACAT
CGCCCACGCGGAACGGTCGCAGCGTCACCAGCATCACGCCCGAGGCGATGTTGGACAGCG
AATCCTTCAATGCCAGGCCGACGGCCAGGCCAGCGGTACCGAGCACGGCCAGCAACGGGG
TGATCTGCACGCCCAGCGTGCCGATCGCCAGCACCACCACGATCACAAGCGATGCGGCAT
ACACCACGTTGCGCAGGAAGCTGCCCAGCATCGGGTCCACGCCCATGCGAGCCGTAGCGC
GCGGCATCGCGTTGGACAGGCGCCGTGCCACCCACAGGCCCACCAGCAGCACCACGATCG
CGGCCAGCAACGGTACGCCGTAGGTTTCCAGCAGGCGCTCCCAGTTGAGCGAGTGGAACC
AGGGCGTTGCGGCGGGGGCGGGTCGGGCGGCGGCGATCATGCGGGAGTTCCTTTGCTGCT
GAGGGACAGGCGCGAGGTGCGCGTGGCGTGCACGGACGCCAGAAACAGCAAGCCCCGCAG
AGGCGGGGCTTGCGTGCGGCAGCAGTATGTGCGGACGTCGATGAAAGCGACGTCAGCCCA
TTACGGCATCAGCCGTTGGCCTTCAGCTTGGCCAGGCGCAGCCAGGTATCGACCACGGTG
TCCGGGTTCAGCGACACCGACTCGATGCCTTCCTGCATCAGCCATTCGGCCAGATCCGGG
TGATCGGACGGGCCCTGGCCGCAGATGCCGACGTACTTGCCCTTGGCGCGTGCGGCCTTG
ATCGCCATCGACAGCAGCTTCTTCACTGCCGGGTTCCGTTCGTCGAACAGGTGCGCGACG
ATCGACGAGTCGCGGTCCAGGCCCAGGCTGAGCTGGGTCAGGTCGTTGGAGCCGATCGAG
AAGCCGTCGAAGATCTCCAGGAACTCATCGGCGAGCAGTGCGTTGGACGGCACTTCGCAC
ATCATGATGATCTTCAGGCCGTTCTCGCCCTGCTTCAGGCCGTTCTGTTCCAGCACCTCG
ACGACCTTGCGGCCTTCTTCCAGGGTGCGCACGAACGGAATCATGACCCACAGGTTGTCC
AGGCCCATTTCGTTGCGCACGCGCAGCACGGCCTTGCACTCCAGCGCAAAGGCGGCCGAG
AAGCTCGGGTCGACGTAACGGCTGGCGCCGCGGAAGCCGATCATCGGGTTTTCTTCGTGC
GGCTCGTAGTTGCTGCCGCCGATCAGGTTGGCGTACTCGTTGGACTTGAAGTCCGACAGG
CGCACGATCACCGGGTTCGGTGCAACCGAGGCGGTGAGCGTGGCGATGCCTTCGGCCAGG
CGGTCCACGTAGAAGCTGACAGGATCACCGTAGCCGGCGATCTTCTCGTCGATCTTCTTC
TTGGTCGCCGCATCCTGGCGGTCGTATTCCAGCAGCGCGTTCGGATGGATGCCGATGTGG
CTGGCGATGATCATTTCCAGGCGGGCCAGGCCGATGCCGGCGTTCGGCAGCTGGCCGAAG
TCGAAGGCACGTTCCGGGTTGGCCACGTTCATCATGATCTTCAGCGGTGCCGGCGGCATG
TTGCCCAGATCGGTGGTGGTGCGCTCGAAGCCGAGCTTTCCTTCGTAGATGAAGCCGGTA
TCGCCTTCAGCGCAGCTGACGGTGACCAGCTGGCCATCTTCGATCACCTTGGTGGCGTTG
CCCGAACCGACCACGGCCGGCACGCCCAGCTCGCGCGCGATGATCGCGGCGTGGCAGGTA
CGGCCGCCACGGTTGGTGACGATGGCCGAAGCGCGCTTCATCACCGGTTCCCAATCGGGA
TCGGTCATGTCGGCGATCAGTACGTCGCCCGGCTGCACGCGGTTCATGTCGTCCAGCGTC
TTCACCACGCGGGCCACGCCCGAGCCGATCTTGGCGCCGACGGCGCGGCCTTCGGCCAGC
ACGTTGCCGCCCTTCTCGGTCAGCGCGAAGCGCTCGATCTGGGTGGCGTGGCTGCGCGAC
TTCACCGTTTCCGGGCGCGCCTGCACGATGAACAGCTTGCCGCTGACACCGTCCTTGGCC
CACTCGATGTCCATCGGGCGGCCGTAGTGCTCTTCGATGACCAGCGCCTGCTTGGACAGT
TCCTGCACGTCCTCGTCGCTGATCGAGAAGGTGTTGCGCAGCTCGGCCGGGGTGTCCTCG
ATCCTGACGCGCTCACCCGGAACATCGGAATACACCATGCGGATCGCCTTGCTGCCGAGC
GAGCGGCGCAGGATCGCCGGCTTGCCGGCCTGCAGGGTGGGCTTGTAGACGTAGTACTCG
TCGGGATTGACCGCGCCCTGCACGACCATTTCGCCCAGGCCGAACGAAGAGGTGACGAAC
ACCACGTCGCGGAAGCCGGACTCGGTGTCCAGGGTGAACAGCACGCCGGACGAACCGACG
CCCGAACGCACCATCAGCTGCACGCCGGCGGACAGGAACACATCCTCATGCTTGAAGCCG
TGGTGCACGCGGTAGGCGATGGCGCGGTCGTTGTACAGCGAGGCGAACACTTCCTTGACC
TTGTGCACGACATCGTCGGCACCGGTGACGTTGAGGAAGGTTTCCTGCTGGCCGGCGAAG
GAGGCATCCGGCAGATCCTCGGCGGTGGCCGAGGAACGCACGGCCACGGCCACATCGCCG
CCGCCGTTGTCGGCGCTCAGCTTGGCGTAAGCGGTGCGGATGTCCTGGTCCAGCTGCGGC
TGCAGCGGCGCATCGATCACCCAGCTGCGGATTTCCTTGCCGGCGGCGGTCAGCGCGTTG
ACGTCCTCGACGTCCAGCGTGGCCAGCCTGTCGAAGATGCGCTTGGACAGATCGTTGTGC
GCAATGAAGTCCTTGAAGGCTTCAGCGGTGGTGGCATAACCGCCCGGCACCGAAACGCCC
AGACCGGCCAGGTTGCCGATCATCTCGCCCAGCGACGAATTCTTGCCGCCTACGCGGGCC
AGATCGGCCAGACGCAGTTCGTGCAACCACAGGATGTTCTCGTTCAAGCGCGATGCTCCG
TTTGGCCATCGCCCGAGGCGGGCTGAGTGGCCGCGTCCGTAGGAAGAAGCCGATATGATG
CCGGGCAGAGCACCGTCGGCACAAGCTTGTGCTGGCGGCCTTTTTAAGCTTCGTAGGGGG
TAAAAGCGCGCATGTCGACCATCCGTCCGGTGTTCTACGTTTCCGATGGAACCGGTATCA
CCGCTGAAACCATTGGGCATAGCCTGCTGACCCAGTTCTCCGGGTTCAGCTTCATTACCG
ACCGCATGTCGTTTGTCGACGACCCCGAAAAGGCGCGTGAAGCCTGTGCCCGGATCCAGG
CGGCAGGGGAGCGCTACCAGGTCCGGCCGATCGTGGTGAACTCCTGCGTGGACCAGAGCC
TGAGCCTGATCCTGGCCGACAGCGGGGCGCTGATGCTGGATGTGTTCGCGCCGTTCATCG
AGCCGCTGGAGCGTGAACTGGCCAGCCCGCGCCTGGCCCGGGTCGGCCAGGCCCACGGCA
TGGTCGATTTCGATACCTACCACCGTCGCATCAACGCGATGAACTTCGCCCTGACCCATG
ACGACGGCATCGCGGTGAACTACGACGATGCCGACGTGATCCTGGTGGCGGTGTCGCGCG
CGGGCAAGACGCCGACCTGCATCTACCTGGCCCTGCATTACGGGGTACGCGCGGCCAACT
ACCCGCTGACCGACGAAGACCTGGAAAGCGATCGCCTGCCGCCGCGACTGCGCAATTACC
GGCGCAAGCTGTTCGGCCTGACCATCGATCCGGACCGGCTGCAGCAGATCCGCCAGGAGC
GCCGTCCGAACTCGCGCTACGCCAACCTGGAGACCTGCAAGCGCGAGGTGGCTGCGGCCG
AGACCATGTTCCGCATGGAGCGGATCCCGACCCTGAGCACCACGCATACCTCGATCGAGG
AGATTTCCAGCAAGGTGCTGGCCACGCTGGGGCTGCAGCGCGAGCTGTATTGAGCCTTTC
CGGCGCGCCGCACTTCGCCCTGTAGAGCCGAGCCCACGCTCGGCTGGGCCGCCGGGTTCT
TCCCGAACAGCAGCCGAGCATGGGCTCGGCTCTACACGGGGATCGTCGTTGTCGGGTTGG
CCGTGGCTTGAGGCGCCCCCACGTTGAAGCACCAACGTGTAGGATCGACCCATGGCCCAA
GCCTCGCCCCGCACCGAACGCATTCCCCGCCTGAGCCGGTTGAGCTGGCTCATGGGCCTG
TACGCGGAGAACTACCGCCATCTGGTGCGCCTTTTCGAACCGGCCGGATTGGTGGCGGGC
AGCTACATTTCCTCGATCGGCGACGGCCTGGACGTACGCCTGGACGTGATCGAGTGCCAC
CGCTACACGGTGGAACTGCGCCTGACCTACGACCTGGCCGACCCGGTCACCGGTGAGCCG
GATCCCTCGGCGTATGTGCGCCTTTACCGTGACGCACGCCAGGCCGAGACCACCCATTGC
TACGTCGGCCGCCGCTGGCAGGACACGATGGGCCTGTACCCGCCGCCGGCCGAGCTGATC
AGCCACCGCATGCGGATGAACACCTTCCTCGGCAAGTGGCTGGAATACCTGGCTGAGCGC
GGTCACGGCGTGGCCACCCTGCGCCGCGATCCCGATGGCGCAGGCACACTCGCCGAGCGC
CGCCTGTCGCTGGTGCGCTGATCGGCCATAATCCACGGCTGACCTGCCGCTGGATGCCGC
CCATGCCGTACACCCCGATCGTCGCCACCCTGGGCTACGTGCTGTCGCCTGATCGTCGCC
AGGTGCTGATGATCCATCGCAACACCCGTCCGGGTGACCACCACCTGGGCAAGTACAACG
GGCTGGGCGGCAAGATCGAAGCGGACGAGGACGTGGCAGCCAGCATGCGTCGCGAGATCG
CCGAGGAAGCCGGCATCGACTGCACCGGCATGCGCCTGCGCGGCACCCTCAGCTGGCCGG
GCTTCGGCAAGCACGGTGAAGACTGGCTGGGCTTCGTGTTCGTCATCGACACTTTCGAAG
GCACCCCGCACGGCGGCAACCACGAGGGCACGCTGGAGTGGGTGGACCTGGACAAGCTGG
ACACGCTGCCGATGTGGGAGGGCGACCGCAACTTCCTGCCGCTGGTGTTCGACGCCGACC
CGCGCCCGTTCCACGGCGTGATGCCGTACAAGGACGGCCGCATGGTCAGTTGGTCCTACA
GCCGGCTGTGAGGTGACGAATCGGGTGGGTGCCAACCTTGGTTGGCACGCTCTTCTGGCA
AATTAATACCCGGACAATATTGACTCGGTGAAATTACCCGGGCAATATTCACGCATCGCC
TCTGATGCCATTGCCATGCCTGTGTCCCGACTTCCTCCCTTCAGCTGTTTCGACGGCCAT
CGCCTGGTCGCTTCCGGCACGCCGGAAGTGGCAGCGCTGGCGTTGAAACAACTGCGTGCC
GACAACGCAGCCGGTCCGCTGCTGGTGTTCGACAACGCCAGCGGGCGAACCCGCGATTTC
GACACGCGCGGCAGCGACACAGAGCTGCTGGCACGGGTGACCGAAGCGTTTCCCTCCGCC
GTGGAGGCGGATGCCGACGTCACTACCGGAGAGGCGCCCGCAACCCCGCGTGGCCGTGGC
CGCCCCAGACTGGGCGTGGTCGCCCGCGAAGTGACGCTGCTGCCGCGGCATTGGGCGTGG
TTGGCCGAACAGCCGGGTGGGGCTTCGGTGGTGCTGCGCAGGCTGGTGGAAGCGGCCAGC
CGTGCCGGTGCCGACGAGGATCGGCAGCGCCGCCACAGCGAGCGTACCTATCACTTCCTG
CAGGCCATCGCCGGTGACCTGCCGGGCTTCGAGGAGGCCATTCGGGTGCTGTTCGCGCAT
GACCGCGCGGGCCTGGAAGCGGCGCTGCATTCCTGGCCCAGGGATGTGCGCGACCACGCC
CTGCGGCTGGCGTTCGAAGACGCTGACGGCTGAGCCATCGCGCCGTTGCTGAGCGACGGC
GTCATCTGATCGCGGGCCGCGGCCCGCTTCCCCTGTGCTTGCTTTGCTGGCGGAAACGCC
GGGCAAGGCGGCGCCTTGCCCAGAGAATCCCATGAGCCCCCCTGTACATCCGACACCTCC
GGCAGCACCCCCGCTGTGGCGCACCTACCTGACGCTGCTGCTGCCGATGCTGCTGACCAA
TGCGTTGCAGCTGGCCGCAGGCACGCTGGACAACATCTATCTCGGCCACCTGCTTGGCAC
ACAGGCGGTGGCTGCGGCCGCGGCGTTCTTCCCGGTCTTTTTCCTGCTGCTGGCCCTGGT
GATGGGCCTGGCCACGGGCGCGATGGTGCTGATCGGCCAGGCCTGGGGCGCGGGCCGCCC
GCAACAGGCGCGCGCGGTGGCCGGCAGCGCGGTGGCGCTGATCCTGCTGTTGTCGGTGCT
GGTGATGGCCCTGGGCGGCGGTTTCGCGCCACAGCTGCTGGCGGCACTGGGCACGCCGGC
AGCGATCCTCGGCGAGTCCATCGTGTACGCGCGCGTGCTGTTGCTGGCGGCTCCGGTGTT
CTTCCTACTGTGGCTGGCCACTGCCGTGAGCCGCGCGGTGGGCGATGCAAAGACGCCGCT
GCAGGCGCTGCTGCTGGCCACGGTGGTCGGCCTGCTGTGCACGCCGCTGCTGATCCTGGG
CTGGGCCGGCCTGCCGCGGCTGGGGTCGGCCAGTGCGGCTGTATCGGCGGCGTTTGCCTC
ATTGTTGGCCTTGGGCTGGTTGCTGTGGCGCTGGCAGCGGGTAGGACATCCCCTGGCGCC
ACGGCGCGAGCTGCTGCGTGCCATCCGTTTCGATGGCGCGCTCATCCGTGCGATGCTGCG
CATCGGCGTACCGTCTTCGCTGCAGATGCTCAGCCTGGCCATTGCCGAGATCGTATTGCT
GGGCTGGATCAACCGCTACGGCTACACGGCCACGGCGGCCTACGGTGCGGTCAACCAGTT
GATGAGCTGGGTGCAGCTGCCGGCCATGTCACTGGGCATTACCGCCACCATCCTCGCGGC
GCATGCGATGGGCGCGGGGCGTACGGCACGGCTGCCCGGCATCGCCCGCACCGGCGTGCT
GCTTGGACTGGCGATGCTGAGTGCAGTGGTGCTGCTGGTGATGGCGCTTGCGCCCTGGCT
GACCGGCCTGATCCTGGTGGCTGCCGAAGCGCGTGAACTGGCGACGCTGCAGTTGCGCAC
GGTGGCATGGGGCGTGCTGGCGATGGGCGGCAGCACCGTGCTGGTAGGAGTGATGCGCGG
CAGTGGCACGGTATGGCGGCCAGCGCTGCTGGGCATGGCGGCGGTATTGCTGCTGGAGCT
GCCGCTGGCGATGTGGATGCAGGCGCAGCACGGGCTGGCCGGCGTGTGGTGGGCGTGGCC
GCTGGGGTTGCTGGCGATGCTGGTGATGCAGGTGTTCTGTTTCGAGCGCTGGCGGCGGGT
GCAGGCTGGGTAGTGCCGGCCGCTGGCCGGCAACGCGGAACGGTCGGGGCAGCCGGCCAG
CGGCCGGCTCTACCACTTCAGGGCCGCTGCGCCAGCGGCAGATGGAAGCATCCGGCATCA
TCGCCGCCCGTCACCAGGAATCGGACGCGGCGGCGGCGGGCCCGCCGGTGACCATAGCGC
CGACTCTGCGGCTTGGGAAGTAGGGAAACCCCGCGGAAGAGTGATGAGGAAATGTCCACC
GTCGCAGTCGGTGAGATCTGGTTGTCCACAGGGGGTGTGGATTACGCGTGGGCAACTTTG
TGGATAAGCCCCGACAGGCGCCACCCCCCTAGGCTGTCAAGATGGGTGGCGAAAAATTCA
CCGCCGGTGACGACGGGTGAGGGGGCGGTGAAGGATCGGCTGAGCCAGCGCTGTCGCCAG
CGGCGGCGCTCGCGGTAACCTGTGGGCCTTGATGCTCCGTGAGACCCCATGAAACGTCAC
TTCTCGATGCTGCGCGAATTCCAGCTGGCCGACTGGTTCACCCTGGCCAATGCTTTCTGC
GGCACCGGTGCGGTCTTTGCCGCGATGCGCTTCCTGCAGGACGGCGAGCGCGGCTATCTG
CTGTTCGGCATGGCGCTGATCCCGCTGGCCTTCATCTTCGACGCCCTCGACGGGCGCATC
GCGCGCTGGCGCAAGTCCAGCTCCACCCTGGGCCGCGAGCTGGACTCGCTGTCCGACGTG
ATCTCCTTCGGCGTGGCGCCGGCGGCGCTGGCCTATGCCTGCGGCATGCAGGGCGGATGG
GACTGGCTGGTGCTGAGCTACTTCGTCTGCTGCGGCGTCAGCCGCCTGGCACGCTACAAC
GTCACTGCCGAGGCGCTCGCCGGCGACGAGGGCAAGGTCACGTATTTCGAGGGCACCCCG
ATCCCGACCAGCCTGGTGCTGGTGATCGCACTGGCGATTGCCGCCGGCACCGATGCCATC
GGCCAGAACATCTGGTTCGGCCAGTGGCAGATCGGCCCGTGGCAGCTGCACCCGATGGTG
CTGTTGTTCGCCCTGTCCGGGTCGCTGATGATCAGCAAGACCCTGCGTATTCCCAAGCCA
TGAGCCAGCCCTGCGGAGGCCTGCGATGACCAGCTCGGCCCACGACACCGGCAGCAGCGA
TTTCGAAACCCTGGCCCGGCAGTATTTCGGCGCCTGGGGCGATGCCCTGCGCCATGCGAG
CACGCCCGGCGCACCCGCCGGTGACGATCCCGGCAGTTGGCAGCGGTTGTTCGACTGGTG
GGGCCAGCTGTTGCCCGAGCAGGCGCAGGGCGCGCCGGAAGATGCCGTGCGCCGGTTCCG
CGAACAGGCGGGCAGCTGGTACGGCACCATGCAGGAGGTCGCCGCACGGTTTGCGGGCCG
CGACGCCAGCAGTGCCGATGTGGCCCAGGCCTGGCGCGAGGCGGTGCAGGGGCAGGGCGA
CGGCATGCTCCAGTGGATGCTGCAGGGCGCCCGTGGCAGCACGCACGCCGGCGCCGCGAT
ACCCGAATTCGCCGCCTGGCTGCAGCAGTTCCAGCTGCAGGCGGGCCCGTGGCTGCAGAG
CCCGGCATTCGGCCCCGGCCGCGAGCACCAGGCGCGCTGGCAGGCCCTGCTGCGTGCGCA
GGAGGAATACCAGCAGCATTCGCGCGCCTATGTCGATCAGATCAAGCAGGCACTGGACGA
AGCCTTTGCGCTGTTCGAGCAGCGCCTGGCCGAGCACGAACAGCCCGGCAGCCAGCTGAC
CAGCGCCCGCGCGATGTTCGACCTGTGGATCGAAGTTGCCGAGGAGGCCTACGCCAAGGT
CGCCATGTCCGAACCGTTCCAGCAGGTGTACGCCTCGCTGGGCAACGCGCAGATGCGCCT
GCGCGCCGGCCTGCAGCGGGAGGTGGAACAGATGAGTGAACGGATCGGCCTGCCCACCCG
CAGCGAGATGGATGCCGCACACCGCCGCATCGCCGAGCTGGAGCGCAGCCTGCGCCGCCT
GCAGGCGCAGGTGGCTGTGCTGGCCGGAACCGCTGAGGTCGATCCGGTGGCGCAGCCGGC
GCCGGCGAAGGTGAAGCCAACTGCGCGCAAGGCCGCGAAGAAGGCCGCGCCGGCAAAGAA
GGCGCCTGCGAAGAGGACATCTGCGAAGAAGGCCGCACCTCGCACTTCCGCTCGGGCGCG
TGACCGATGAAGGGACCATTGGGCTTCAACGCCGATGACCTGATGCAGGAGAGCCTGGCC
ATGCAGCGCAAGCTGATGGAAGGGCTGAAGCTGCTGCCGCAGGTGGAAGACGTGGACTAT
GGCGTGACCGCGCGCGAGGAAGTCTGGCGCGACGGCAAGGTGGTGCTGTATCGCTTCGTC
GGTGAGCAGGCGCCGACCCGGCGCACGCCGCTGCTGATCGTCTACGCGCTGGTCAACCGG
CCGTACATGGTCGACCTGCAGGCCGACCGTTCGCTGGTGCAGAAGCTGCTGGCGCTGGGC
CAGGACGTGTACGTGCTGGACTGGGGCTACCCGGACCGGTCCGAACGCTTCCAGACCCTG
GAGGACTACCTGCTGCGCTACATCGACGGAGCGGTCGATGCGCTGCGCGTGCGCAGTGGT
GGCCCGGTCGACCTGCTCGGCATCTGCCAGGGCGGCGTGTTCGCGCTGTGCTACGCAGCG
TTGCGCCAACAGAAGCTGGGCAAGCTGATCACCATGGTCACCCCGGTCGATTTCCAGACC
GCCGACAACATGCTCTCGCACTGGGCGCGGCAGGTGGACGTGGACCTGCTGGTCGATACG
CTGGGCAACATCCCGGCCGACCTGATGAACGCCAGCTACCTGATGCTCAAGCCGTTCCGC
CTGAACGTGCAGAAGTACGTCGGCCTGCTCGACATCCTCGATGACAAGGCGGCGCTGGAG
GACTTCCTGCGCATGGAGAAGTGGATCTTCGATTCGCCGGACCTGGCGGGCGAGGCGTTC
CGCGATTTCATCAAGCAGTTCTACCAGGCCAATGGCCTGATGAAGGGCACGGTAAGGATC
GGCGAGGAAGCAGTGGACCTGTCGCAGGTGACGCTGCCGGTGCTGAACATCTACGCCGAG
CAGGATCATCTGGTGCCGCCGGACGCCTCGCGCGCGATGCGCGGGCGCCTGGGCACGGAC
GACTACACCGAGTCCAGCTTCCGCGGTGGCCATATCGGCATCTACGTGTCCGGGCGCGCG
CAGCGCGAAGTGCCGGCCACGATCGATGGTTGGCTGAAGGCGCGCGACCTGTAGAGTCGA
GCCCTGCTCGACTGACTTGGAGGGATGATGACGTACCGGGTTTTGTTGATTCTTGCGGTA
CTGCTGGCAGCGCCCCTTGCCCAGGCCGCACCCAGTGCGGATGCACGGCGGGAGATCGCC
CAGTTGATCGCCAGCCTGGACGGCTCCCAGTGCCGGTTCCAGCGCAATGGCAGCTGGTAC
GACGGCGGCGATGCGCGCGCGCATCTGCAGCGCAAGTACGACTATCTGCTGAAGAAGGAC
ATGGTGGACAGCGCCGAGCAGTTCATCGAGCGCGCCGCCAGCCAGAGCAGCATGAGCGGC
AAACCCTATCGCATCCAGTGCCCGGGGCAGCCTGAACAGACCGCAGCCGCCTGGTTCGGT
GCGCGCCTGCAGGCGCTGCGTCACCGCACGCCGTAGACATGGGCAGGGTGTAGAGTCGAG
CCACGCTCGACTGCCCTGTCCGTTGCCCGGAGCCGCCGCCATGAACACCACGCCCAAGAC
ACTGTCGCGTTCATTGAACGACCGCATGATCGCCGGCGTGATGGGTGGCATTGCCCATCG
CTTCGGCTGGAATGCCACCCTTCTGCGGGTGGTCTACGTGCTGCTGTCGCTGGCCTCGGC
GGCCTTCCCCGGCATCCTGGTCTACCTGATCCTGTGGCTGCTGATGCCGAACGAGGCCGA
TTGAACACCGCCTCCCGGCCTTGGCCGATCTGGCTGCGCGCGCTGCAGGTGCTGGGCGCG
GTGTGGACCCTGCCCAACACCCTGATCGGCCTGATGGGTGGGCTGGCCGGCATGCTCGGC
GGCGCGACATTGCGCTGGAGCCGGCGTGACTGCGCGCTGGTGTTCGACCGCTGGCCGTGG
GGGCCGGGTGGGGCGATCACCTTGGGCAATGTGATCCTGCACACGGGCCACGATCTTGGC
ATTTCCTGCCGGACCTACGCGCATCAGGCGGGGTGGGGCGTGGAGCCGCTGATCCGGCTG
GACGACCATGAGCGTGCGCATGTCTACCAGTACATGGTGCTGGGGCCGCTGTACCTGCCG
GTGTACCTGCTGTGTGGCGGGGTGAGTGCGCGCAATCCGTTCGAGCGGGCGGCCGATCAT
TTCGCCCGGTTCGGGCACGGCTGGTGGCCGTAGTTTCCAGCCAACGGCGCAGCCCCTCGT
GGCTTGGTCGCGGAATGCCTGCTTCCTGGGGGCTGGCCGGGTGGGTGGGGCCAGCGCGGA
CGCCGTGAACCCATCCATGGGGGCTTGGCCGCGGCTTGCACGTGTGCGCTGTCCTGCGCA
CACGGCAAGACCGGGGTTGGGCGTCCTGCCCAACCCGTCGGGCGCATGCGCCCGACCCAT
GCCGCAGATACCCCGCCACCCCCACCCACCCGGCCGCTGACAGATTCCGTGCGCGTCCAG
CCACGGAAGAGATAAAGAACAGCAGAAGCGGGTCGCGCGCTGCGCTTGCTCGTGTAGAGC
CGAGCCTGCGCTCGGCTTCGCGGACTGGCCTGAAAGCAGCCGAGCGTGGGCTCGGCTCTA
CAAAAAGCGGCCAGGCAAGCTGTTTTTGCTTTTGATCTTCTTTTTTCTTTTCCGTGGCTG
GACGTGCCCGAAAAACTGTCAGGGGCCGGGCGAGGTGGGTGCGCGGCCCAATCACATGAA
ACGCGTTACACGACCACCCACGAGGGGCTGCGCCGTTGGCGGGAATCCCCCACGGATTGG
TTAGCCGGAAGTTAAGGATCCGTAAGCATTCTGCTGCGATCCCGCAGTCATCTGCATGCA
ACCGATCGTCATTAGCCTTCGTGACGTTCCAGTCAGGTTCGACGCGGTAAGCTCTCCCCC
GATGAGCTCGCAGCATCGCTCATCGAGTGCAGTACGCAGTAGCAATTTGGAGGAATACAT
CACATGGCAATCGTTCTTTATGTCGGTGGTAGCAAGGATGGCGAGAAGGGCGTGGTGCCC
TACGGCTTCAGCAAATCCCGCGCCGACACCGCGCTGGGGCCGGAGTTCTACACGGAGCGG
TTCATGGAACTGCAGGGTGTCGGCAAGGTCCGCCTGATGGCCCTGGAAGGCATGCGTGAC
GAGATCGTCATGCAGCGCGCCGCCCGCCACTACCGCTGACCTACGCAACACGCGGCAGGG
CGCGCCCACCATCGCGCGCCCGCGCCGGCATCCCAGCCCCGGGCCAGTCCGGGCCCGCTC
TTTGCCAGGATGCCGGCGTCCACTCCGGCTACGCCGCTGAACCCCGTCCCCTGTCAATGC
CTTGTCCGGCTCCGTCGTCGGTTGCCAGAATGGGGTCTTCCCGTAACGCGGCTCAGACCT
GAAGCAATGCACGACGCCAAGAACGCCCAGAGCGCGCTCGCCCAGCAGATCGCCCAGACC
ATCGCCGACGAGATCGGTGCCCAGTCCGCCCAGGTACGCGCCGCCGTCGGCCTGCTCGAC
GAGGGCGCCAGCGTTCCGTTCATCGCGCGCTACCGCAAGGAAGTGACCGGTGGCCTGGAC
GACACCCAGCTGCGCAACCTGGAAACCCGGCTGACCTACCTGCGCGAGCTGGAGGACCGC
CGTGCGGCGGTGCTGGCCAGCATCGGCGAGCAGGGCAAGCTCAGCGACGAGCTGCGCAAT
GACATCCTGGCCGCCGATACCAAGAGCCGGCTGGAAGACCTGTACCTGCCTTACAAGCCC
AAGCGACGTACCCGCGCCCAGATCGCCCGCGAGGCCGGTCTGGAGCCGCTGGCCGATGGC
CTGCTGGCCGATCCGACGCAGGACCCGCAGACGTTCGCGGCCACCTTCGTCGATACCGAC
AAGGGTGTGGCCGACACCAAGGCCGCGCTGGAAGGCGCCCGCGCGATCCTGATGGAGCGC
TGGGGCGAAGATGCCGCGTTGGTTGGCGAGCTGCGCACCTGGCTGGGCGAGACCGGCGTG
ATCCGTGCCCGCGTGGCCGAGGGCAAGGAAACCGAAGGCGCCAAGTACCGCGACTATTTC
GAACATGCCGAATCTCTGGCGAAGATTCCCTCGCACCGGTTGCTGGCGCTGTTCCGCGCG
CGCCGCGAAGAGATCCTGTTCCTGGAACTGGACCCGGGCAGCGATGCCGAAGCGGGCCAC
CAGTACGCCGAGGGTCGGGTGGCACGCAAGGCCGGCATCGCCGACCGGGGGCGTGCCGCC
GACCGCTGGCTGCTGGATGCCTGCCGCCTGACCTGGCGCGCCAAGCTGCACACCCATCTT
CTGCTGGACCTGTTCAACCAGGCCCGCGAAAAGGCCGAAGCCGAAGCCATCGCGGTGTTC
GGCGACAACCTGAAGGACCTGCTGCTGGCCGCACCGGCCGGCCCGAAGACTGTGCTGGGC
CTGGACCCTGGCATCCGTACTGGCTGCAAAATTGCCGTGGTCGATGCCACCGGCAAGCTG
GTCGCCACCGACACCATCTACCCGCACGAACCGCGCCGCCAGTGGGAGCAGTCGGTGCAG
ACGATCAAGCAGCTGTGCGCCAAGCACAACGTGGAGCTGATCGCGATCGGCAATGGCACC
GCCAGCCGCGAAACCGACAAGCTGGCCGGCGAAGCGATCAAGGCTGCCGCCAACCCGAAG
CTGCAGAAGGTCGTGGTCAGCGAGGCGGGCGCCTCGGTGTACTCGGCCTCCGAGTTCGCG
GCCAAGGAGTTCCCGGGGCTGGACGTGTCGCTGCGTGGCGCGGTATCGATCGCTCGTCGC
CTGCAGGACCCGCTGGCCGAACTGGTCAAGATCGAACCCAAGGCGATCGGTGTCGGCCAG
TACCAGCACGACGTGGACCAGTACCGCCTGGCGCGGGCGCTGGACGCGCGCGTGGAGGAC
TGCGTGAACGCGGTCGGCGTGTATGTGAACACCGCCTCGGCCGCGCTGCTGTCCCGGGTG
TCCGGCCTGTCGGCCACGGTGGCCGAGAACATCGTGCGCCATCGCGACGACAACGGCCCG
TTCAAGCGCCGCAAGGACCTGCTGAAGGTCGCGCGCCTGGGCGAGAAGACCTTCGAGCAG
TGCGCCGGCTTCCTGCGCATCGCCGATGGCGACCAGCCGCTGGACGCCTCGGCGGTACAC
CCTGAAGCCTATCCGGTGGTTGAGCGCATCGTGGCCAGCACCGCGCGCCCGATCAAGGCG
CTGATCGGTGACGGCAGCTTCCTGCGTGGCCTGAAGGCAGAACAGTTCACCGACGACACC
TTTGGCGTCCCGACCGTGCGCGACATCCTGAAGGAACTGGAAAAGCCGGGCCGCGACCCG
CGCCCGGAGTTCAAGGCGGCGCGCTTCGCCGAGGGCGTCGAGGACATCAAGGACCTGCGC
GAGGGCATGGTGCTGGAGGGCGTGGTCAGCAACGTGGCCGCCTTCGGGGCCTTTGTCGAT
ATCGGCGTGCACCAGGACGGCCTGATCCACATCTCGGCGCTCGCCGATACCTTCGTGAAG
GACCCGCGCGACGTGGTCAAGGCCGGTGACATCGTCAAGGTGAAGGTGCTGGAGGTGGAC
GTGGCGCGCAAGCGCATCGCCCTGACCCGGCGCCTGGACGATACCCCGGGCCAGGCCACC
AGCCGCCCGGGCCAGCGCGATGAGCGGGGCCAGGGCCAAGGGCCGCGCCGTGACGCTGGC
GGCCAGAACCGTGGACCGAACCGCGGCCAGGGCGCTGGCGGCCGTCCGGCCCAGTCTGCG
CCGCCGGCCAACAATGCCCTGGCCGAGGCCTTTGCCCGGGCCAAGCGCAGCTGAGGATCG
TGCCCCCCGTCACGGTTGATCCGGGTCGGGGGACTTGTCGGTTTTCCCCGTGATTGCGCA
CACTTGCGCCTGAGGGGGGCGTTTGGCCTCCCCGCTGTCGCTGGGGAGGACCATGACGCC
AGCACGACCCGCCGTCTTCGTTGCAGACCGCAGTGCTTCGCTGCGGTCGGCGCCTGCCCG
TGCCGGCAGGGGACCGGAGTGATGCCGGGCCAGGGCACCCACGGCAATGGACTGCTGGAG
CGCCGCCTGCAGGCGTTGGCGGAAGAGCGTCGCCGGCTGGCGATGATCATCGACGGTACC
GCTGCGGGTACCTGGGAATGGAACGTGCAGACCGGCGAGATGCGGGTCAATGCGCGCTGG
GCCGAGATTGTCGGTTATCGCCTGGATGAGCTGGAACCGATCTGCCAGAAGACGTTCCTG
AAGCTGGTCCATCCCGATGACATTGCGCTGTCCGATGCAGCGCTGGACGACCATTTCGAA
GGGCGCAGCGACAACTACGCCTGCCTGCTGCGCATGCGCCACAGGAACGGCCAGTGGATC
TGGATCCAGGACCGTGGCCGGGTCTTTGAATGGGACGGGCAGGGCAAGCCGCTGTGGATG
GCCGGTGCCCATGCCGATGTCACCGAACTGCAGCAGGCAAGGCAGGACGCGGCCGAGACC
CGGCAGCGCCTGCAGGCCGTGGTCGATGCGTCCGATGAGGTGGCGGTGATCGCCACCGAT
ACCGATGGCACCATCACCCTGTTCAACACGGGGGCGGAGCGCCTGCTGGGCTACAGCGCG
GCGGAGGTGGTCGGCCAGCGCCGGCTCGACGCCTTCCACGATCCAGCCGAACTGAAAGCG
TGGTTGCAGCCGCTGGCTGATGCTGATGGCAATCTTCCCGGCGTGTTCGAGGCGCTGAGC
GCGCGTGCCGACGGGCAGACCTACTCGCGGCAGTGGACGCTGCTGCGCAAGGATGGCCAG
TCACGCCAGGTACGCCTGTCGATCAGCCGCATGGAGAGTGCCGATGGAACGCGCATCGGC
TACGTCGGCATGGCCATCGACATTACCGAGATCCTGCAGGCACGCGCCGAAGCACGACTT
TCGGCAGAGAAGTTCGCTGGCGCGTTCACCTCCGCCGCACTGGGCATGGCACTGGTGTCG
CTGGAAGGACGCTGGCTGGATGTCAACGACGCGCTGTGCCGGATACTGGGCTACCCGCGA
GAAGAGCTGCTGCAGGTCGATTTCCAGCGCCTGACCCATCCCGATGACCTGCAGACCGAC
CTGGCCCTGGTACAGGACCTGTTGGCCGGGCGACGCAGCCACTATCACCTGGAAAAGCGC
TACCTCGACCGCGACGGCCGCATCATCTGGGCGCGGCTGTCGGTGTCGCTGGTGCGCAAC
GAGCATGGCGAACCGCTGCATTTCGTGTCGCAGATCCAGGACATCACCGCCCAGCGCAGC
AGCGAGCAGCGCCTGTTCGAGAGTGAACAACGCAGCCGAATCACGCTGGATGCGGTGGCC
GACCTGGTGCTCAGCGTCAGCCTTGATGGCCGCATCGACTACGCCAACGCGGCTGCGGTG
CGCACCCTGGCCGGTGATGGCGCATTGTCGCTGGCCGGGCACAAGGTTCAGGACGTGCTG
GCGCTGACCACCGAGTACGCGCCCGGTTCGGTACTGGATGTGACGGTGCTGCTGGACCCG
GAGAGCAACGCGGTGGACCTGCACGCCGACCTGCTGCTGCGCCTGGGCACGGCAACGGTG
CCGGTGGACCTGACCCGCGCCTGGCTGCGCGATGACGAAGGCCACGTGCGCGGCGCGGTG
TGGGTGCTGCGCGACGACACCCAGCAGCGGGCACGCCAGCGCGAAGCCCGCCACCTGGCC
GAGATCGATCCGCTCACCGAACTGAGCAACCGCCGCGGTTTCGAGGTACACCTGCAGCAG
GCGATCACCCGCGTGGAGCGCACCGGCCAGGCTGCCTCGCTGATGTACATCGATCTGGAC
CGCTTCAAGCCGGTCAACGACACCTGGGGCCATCTGGCCGGCGATGCCGTGCTGTGGGCG
GTGGCCAGCGTGCTGCGCCATGGCGTGCGCGATTCGGACGTGGTGGCACGGTTGGGCGGC
GACGAATTCGCGGTCATCCTGTCCGGTTGCACGCCGCGGCGTGCGGCCCGCATCGGGGGC
GAGCTGCTGCACACCCTGGCCGCGCTGTCCATTCCGTGGGACCAGGACCGGCTGCGGATC
GGTGCCAGCATCGGTATCGCGCCGCTGGCCGGCGGCATGAGCGTGGACCAGGCGGTGGCT
GCGGCCGATGCCCAGTGCTACCGGGCCAAGGCGATGGGGCGCAACAACGTGCAGGTGCAG
GGCGAGTTGTCCCAGCTTCCGGGTGACGATCCCGACGCCGCGGAGGACTGATCTCAGCCT
GTGAGAGGACGCGCGCGAATACTGCGCGCACTCCACTCACGCAGGTAACCTCCATGAATG
CCTGGAACCCGGTTGCGGTACGCAAGTTCATTCCGGCCCTGATCGGCTGGTGCCTGGCGC
TGGCCGCCTGTCTACGCGCCGAACAGCTGCGCGGCGACCTGCACGCACGGGCGTTGTTGC
CCGTGTTGCAGCAAGGTGCGGTCGCGCTGCTGGTCCTGAGCCTGTCCTGCACGGTTGCGG
CCTGCCTGTTGCTGTGGCGGCATGGCCGCAGCGATCATGTGCATCCCGCTGCAGGCACTA
CACCCGTACGGCATCCATCAGCAGGAACCGGCACGGCGCACACTGGAAGGCATTGATCTG
TGGCACAAGGCGCTGGAAGTGTTCGCTGGCACAGTGCAGGTCGAGCGCGGCGCGGTCGGG
CCACAGCTCGATGAAGATGAAGTGGCCCGGATCCTTCTGGTCGACGAACAGTTCATAGCC
GAGGCAGCGCGGCTCGCGCAGCGTGCATGCGACCAGCTCCCGGTACAGGGGAAGCACGGT
GTCCACCGCATCGGGATGGATGAAATCCTCGGCGATCACTTTCAGCATGTCGGCACCTGC
GAATCGGGCCTTGCAGGATAGCGCCGGCGCATGGCCGGCACCTGTTCCCGTCAACGCAAT
ACCGTGTCCGCACTGACCAGCCGCACGTCATGCATCTGATTGAGGTAGGCCTCGTAGTAG
CCCTTGTGCGAGGCACCCACGATGGCCAGCATGCGTCTGCCAGGATGCTGGCTCAGCACG
TCGCGGATGTTGGCGACCATGCGCAGGTTGCGGGTTTCCCAGTAACCGACGTACATCCGG
CCGAACGCCTTGGAGGACGGCTCGACGAGCGTCGCGCCGAAGTCGCTCTGGTAGGCGGCC
ATCGCCGCCGCCGGGCTGTTGTAGTCCCGATACAGCGCCATGACACCGCCGGGCTTGTCC
AGATCGGCCACGAGGCGTTCATCGGCCTCCCGCCGCGCGCGCGAGTGCGTATTGTTCCAG
GCACCGGTGATGGCCGCGCTGGCCGCCGCTTCATCCTCGGCGGGCGTGGGCGAATCGGCC
GTGTGGTCGTCCACGGCCCACAGGCGTTCCTGCCCGAGGCGGGCGGCGACCTCGGCGGCG
ATCAGGTGGGTTTCATTGCGGCGAACCAGGCCTTTTTCGAGGATCTCGACCAAGGCAGGT
GTCAGTCCATCACCGCCTTTGCGCTCGGACGCAGGCAGGCGCAGCCACTGCACCTGCGCC
GAGCCGCGTTCACCCGCTGCCAGGAACAATGCTGCGAGCCGACGACGCTGGGCGGGCGTC
GGCTCGTCCGGCCAGGTCGCAAGCAGGTGCTCGGCCTGGGTGTTCGCCGTAGGCACGTCC
AGTCCGGTCGCAGCCTGCGCAGCGGTGGTGTCGAAGCAGTAGGTGGCCACGCTCTCCGCA
TAGCGTGCCGGGTAGCGACGCATGAAATCGCACTGCAGGCCTGACAGGTCTTCGGTGGCG
ATCAGCTCGGGCTTCCAGGCGACCAGTCGCTGCAGCAACGGTTCAAGCAAGGCGGGCTGG
AAGGACTTGGGCAGGCCGGACAAGTGGGTGGTGCCCAGTACCAGCACTTCGTTCGGGCGC
CCGGCAGGCGGGCCCTTCAGCTGGTCGGGATGGAAGCTGGGGCGGTAGGTGGCGTCGGCA
GCGAAGGCGCCGCTGCTGCACAGGCCCAGGATGAGGAAACTGGCCAGGCGTGGGAACATG
CGATCTCCGTGTCAGTGAGCGTCCTGCGGTTCGCTGCATGCTGGCCAGTTTCATCTGCCA
CCGGATCTCCCGTTGGTCATGCAAACCTTTTCCGCTTGAACTGCATCCGCGTGCCGGGCA
AGGCTATGCCCAGTGACGGCGACAACGCGCGACATATGCCCTGACGACACCCGGTGCCGA
GCAGAACCTGCCCAGCCGGCGCCTGGCGAAACCGCTCGGCGGTGCCCCTGTCTCGCGTGA
GCAGAATGTGAAGTGCATCGCGATTGTCTACCGCATCCCTGCAGCAGCATCTGAAGATGC
GACGGACGTCGCGGAATCCGGCTAAAGCCACCGATCGCATCGCCGATATTCCCTCTGGAT
CCCGCTCAAGTCGCCCGCTGCAGGACCCCAGGCTGCCCCCGACGGGCGGCCCGCGCTGTG
TGTTCCGCCGCTCCTTATGCCGATCGCACCCGCACCAGACGTTCTTGCCAGCCGCTCGAG
GGGTGCCTGCCGGTACCTGTAGTCCCAAGCAACTGAAGTTGCCGCCGGGCATCCCGCCCG
TCGGGTCGCAACCGCTTACCGGACACCGAGGATCAGACAATGCTCATTCCAGGCTTTACG
GCGGGCGCGCAGGCGCCGGCCGAGCTGCATACCCGTTGGTCGCCGTGGCGCGCCCTGCTG
GGCGCGCTGGCACCGCAGCACCGCAGCGGCGTCGAGGCGGCGGCCGATGGCCGTGCCGAG
CTGGAGGCGCAGGTCGCGGCGCTGCACCGGGTCCAGGCGGTCATCGAGTTCGCCCTCGAT
GGCACCATCCTGCAGGCCAACGAGAACTTCCTGCAGGCGATGGGTTACCGGCTGGAGGAG
ATCCAGGGCAAGCATCATTCCCTGTTCGTCGACCCCGAGCAGGCGCGCAGCGCCGGATAC
CGTGACTTCTGGGCGCGGCTGGGTCGTGGCGAATATGACGCGGGCCAGTACCGGCGTTTT
GGCAAGAACCAGCGCGAGATCTGGATCCAGGCCTCGTACAACCCGGTGCTGGACCGGCAG
GGGCGTCCGTACAAGGTGGTCAAGTTCGCCACTGACATCACTGCGCAGAAGCTGCAGGCG
GCCGACTCGGCCGGCCAGCTGGCGGCGATCGACAAGTCGCAGGCGGTGATCGAGTTCAGC
ATGGATGGCCGCATCCTGTCGGCGAACGACAACTTCCTGGCTGCCACCGGTTACAGCCTG
GATGATGTGCGTGGCCAGCACCACTCGCTGTTCGTCGAACCTGAGTATCGCAGCAGTGCC
GAGTATCGGCAGTTCTGGGAAAAGCTCGGCCGTGGCGAATATGATGCCGGCCAGTACCGG
CGCCTCGGCAAGGGCGGACGCGAGGTCTGGATCCAGGCGTCCTACAACCCGATCCTGGAC
CTCAACGGGAAGCCGTTCAAGGTGGTCAAGTACGCCACCGACATCACCGCGCAGGTGCAT
GAGAACCAGGCCATGCAGCGTGCCGTGGCGCAGACCCGTGAAGTGGTGGCGGCCGCCAAG
GAGGGCGACCTGACCCGGCGCGTGGCCACCGCCGACAAGAACGGGCCGATCGCCGAGCTG
TGCGAAGGGGTGAATTCGCTGGTCGAGGCGATGGCCGCGATCATCGGCCAGATCAAGTTC
GCCGCTGACACCATCGCCGTCGGTGCCACCGAGATCGCGCAGGGCAACAGCGATCTGTCG
CAGCGCACCGAGCAGCAGGCAGCGTCGCTGGAAGAGACCGCGGTGTCGATGAAGGGCCTG
GCCGAGACCGTGCAGCGCACCGCGACCAACGCACGGCAGGCCAGTCAGCTGGCTGGTGGT
GCCGCCGATGTCGCCGCGCGCGGCGGTAACGTAGTGCACGAAGTGGTGGAAACCATGGCG
GTGATCAACGCGTCCTCGCGGCGCATCGTCGACATCATCGGCGTGATCGACGGCATCGCC
TTCCAGACCAACATCCTTGCACTGAACGCCGCGGTGGAAGCCGCGCGTGCGGGCGAACAC
GGGCGTGGCTTCGCCGTGGTCGCCACCGAGATCCGGGAACTGTCGCAGCGCTCGGCCAGT
GCCGCCAAGGAGATCAAGCAGCTGATCGATGCGTCGGTGGCCAATGTCGGTGCCGGTACC
GCGCAGGTTGAGAGCGCCGGCCGCACCATGGACGAGATCGTGGTCAACGTGCGCCGGGTC
AGCGACCTGATGTCCGAGATCAGCACGGCCGCGCAGCAGCAGAGCGACGACATCCAGCAG
ATGAACCATGCCGTCGATCTGATCGACCAGGGCACCCAGCAGAACGCCGCGCTGGTCGAG
GAAGCTTCGGCCGCGGCGCGCAGCATGGAAGAACAGTCGGCGCAGCTGCTGCAGACGGTG
GCCAGCTTCCGCGTGCAGGGTGGGGCGGGGCACATGCATGGTGCGGCGGTGCTGCGCGCG
GTCTAGGCGCGGCGGTCGGCGTGTTGTTCCCCGGCCTCGACGGCCGGGGCGGCGTGCACG
CAGTTGCGGCCGGCATGCTTGGCCCGGTACAGGGCCTGGTCGGCACGCTCGACCAGGCTG
CACGGGTCACCCTCATCATGCGCGGCCTGCCAGGCCACGCCGATGCTGATGGTCACGTGG
GCCTGGGCGGCGGGCAGGGCGGCGGCTTCCACGGCGGCGCGCAGGCGCTCGCCCAGGCAC
AGGGCGTGGCCGATGTCGGGCGCGGGCAGGGCGGCGATGAACTCCTCGCCGCCGTAGCGG
GCCAGCAGGTCATCACCGCGTTGCAGGCAGCCGTCGAGGATCGCGGCGACCGCCTGCAGG
CGGCGATCACCTTCCGGATGCCCGTAGGTGTCGTTGAGTCGCTTGAAGTGGTCGATATCG
ATCATCAGCACCGCCAGCCCCACGCCCTGGCGACGGGCGCGGCCGTGCGCGCTGCCGAGC
GCTTCATCGAAGTTGCGCCGGTTGCCGAGCCCGGTCAACGGATCGCGCCGGGCCAGCAGC
GCCAGCTCGTCGCGCTCACGCTGGATCTGCACCTGGGTGAGCACGCTGCGCAGGGCATGG
CCGAGCATGGCACCGATGAACCCCACGGTGGCCAGGGTCGGCTGCAGGCGTGCCACCAGC
AGCGCCACCATCATCAGCAGCAACGGCAGCATCAGCGGCACGCCGGCATCGACGATGCGG
CGGAGGTTGCGCGGCACAGCCACCGCCGGTGGGCGGTACGTGCTGCCGGCCAGCACTGCC
AGCAGCACGAACAGCCCGCTGATCAGCAGGTCGCCCCAGCCACCATCGGGTACCTGCGGC
TGCCAGTTATTGATGTAGAGCGCCATCAGGAAGTAGCCGAGCGCGTAGATCGTCAACGTG
CGGAAGAAGTCGCGGCGGTCGGCATTGTCCTCGGCCAGGAAGCGGATCAGCGCGAAGCAG
AACACCAGGCTGTTCTGCACGTTGCTCAGGGTGTGCAGGCATTGCGTCCACAATGCGGTG
TTGAGGTGTGCCATCGCCCGCGTATGCACGAAGTACAGCAACCACAGCAGCGCGATGACC
GCCAGGTCCACCGCACGGATACAGCGGTTGCCGCCGCCTGGGCTGGCGGCAACGTAGGTC
AGCGGAATCCGGTAGAACACATACAGGATCAGCGACGAGGCGGTCATCTGCGCAGGGCTG
AGACCGGCCACATTGCGATACAGCAGGGCCAGCAGGGCCAGCGAGAACAGGCCGACGGCA
GCGCCCAGCGTTCGCCACTTGCAGGCCGCCTGGCTGTCGCGCGCGCGTCGCGCGCAGGCC
AGAGCGGCCAGAAGGGGGGCGGTGATCAGCATCAGGTAGGAGCCAACCGGGTCCTGCGGG
CCGATCAAGGCAATGACGAGCGCGTGCGTGACCATGAAAAACAGTGCCGCACGCAACGTC
ATGCATTCCCCCGCCCCCAGATCCGGCTGGGATCACGATAGGCAGAAGTAGGTGAGGCTG
GCAAGAAAAGTGTGCGCTAGTGCTATTCGCAACCTTGTCGGCTGTCACATTTTCGTTTCA
GCGGGGTGACACGACGGCGTTGACGTGGGCGTACGTCCAGACGTCGCGGGGCTGCCCCCG
CACGTGGCGATGGGCGCGCAGTATGTCGGCAAGCGTGGGAGGGGCATGCTGGGGCATCCT
CGCCAGTGCCGGCGCTCCGGCCCGGGAAATGCAAAAGGCCAGGTCATGGACCTGGCCTTT
GATGCAGTGGTGCCGGTGAAAGGACTCGAACCTTCATGGGGTCACCCCCGGCTGATTTTG
AGTCAGCTGCGTATACCATTCCGCCACACCGGCAGGCAGCATGCGAGTGTAACCGAGGTC
GGCAGGAGATGCCTAGTAGGAGAGCCTATCAGGGCGGTTCCTGTCGGCATTGGCCCCTTG
GTAGCTATACTCCCGACGTGCAATTGCCTCCAGGAGCGGTAGCTGATGACAGTGTTGCAG
GACCTGAGGGTGCTGGTGGTCGAGAACGACGAGATGAGTGCGGCCCTGCTGCAGATGCAG
CTGGTGCATGCCAGTGCGACTGTGGTCGGGCTTGCCGCGAGTGTGTCCGAGGCCCTGCGG
CTGCTGGAGCAGAGCACTCCTGACGTGGCCCTGCTGGATTACCGGCTGGCCCGCAACGAG
ACCAGTGAGCCAGTGGCTGCAGCGCTTTCGGCGCGTGGCATTCCGTTCGTGCTGGCCACC
GGGATGCTGGCCGAGCAGCTGCCTGCGCCGATGCTGGCCGGCCTGTTGCTGGTCAAGCCG
TACCTGTCGGCCGATCTGTCGCGGGCGCTGGCGCGTGCGGTGGGACGCTCCAGCGCCAAG
GCCTGAGCCGCTCGCCACGCACCGGCAGGGGGAAGCTGCGGGGGCTGAATCCTCACGTCT
GCGATGCGCGGCGGCAACCCCTGATCCAGGAGCCCTGCCCACGCGCGGTTTTTCATTCGC
GTCCGGCGCTCAGCCCGCTTCCTCGTACACGTAACGGATTTCCTCGCGGTCATCGAGGAT
GCGGTACTGGCGCGCCAGATCATCCGGTTCGGGGTTGAGCCAGGCGTCCAGGTGTTCCCT
GCGGATCGGTACCACGCCGCGGTCATGCCCGGCAGCGGCGACGTCGCTGGGCGGTGTGTC
GGTGATCGTGGCAAACGAAAGCAGGCGGCCTTCCGGTCCTTCCCATTCCGCCCAGAGGCA
GGCCAGCAGCAGGTCGCGGGGTGGATCGGGGCGGAATTCGAGCACCACGTCCTGCTCCTT
TTCGTCGGCACCGAGGCTGCGGCCGGCGATGGCGTGGCGGGGCACGTGCTCGTAGAACGC
CTGCACCACCACCACGCCGTGGCGCAGTCCGAACGCACCCCGCCAGTAACCTTCCAGGCT
GTCGCGCCGCGCGTTGTAGGTGCCGGGGTACAGCACGTCGTTGCGCGCCGGCTTGTCCGG
CAACCGGCACTGGTAGCGCATCGGCTTGATCACGCGCCGGCCGTTCTCGCTGACCATCAC
CGGCGCGTAGGTGCCGGGGAAAATGCGGTTGTCGCGCGGCAGCAGCTGCACCCGATGCAG
GTCGTCCAGCCGGGCCTGCGCGCGCTCGATGCGGTTGCCAGCCACGCGCAGGTCATTGCG
CGCTTTCTGCGTGGGCCGGGTGGCCAGCGTGGCATGGGCAATATCGCGTCGTTCGCGCTG
CCGGACCAGTTCAGCCTCCAGTGCCTGCTGCTCCTGCGCATGCCATTGCTGGATCTTCGC
CACGATGTCCCGGCCCTGTTCGGTACGCGCACCGGCGAACCCGTCATCCATCGCCTTCGG
CGTCTTCGGCCGCTTCTTGCCTGGATCGTGTGCGTACAGTTCGGCGAACTCCTCCAGCGA
CAGGATGGCGCCGAACTCGCGTACCAGCTTGGCGTAGTCAGCGCGGATCAGGGCGGAATA
GCACATGGGACTCTGGGGGCCTGGGTCGCAGCGGCTGCGACGTGGATGCGGCAGGATAGC
CCGACCCATCTGGAGATGCCGCATGACTGATTCCATCACCTGCCAGTTCCGCGAAGCCGT
GCCCACGGTCGAGGACTACTGCCGGTTGCGCGTGCTTGCAGGCCTCAGTGCCAAGGCCCG
GGAAGCGGCCGCCCGCGCGCTGCCCAATACGCTGTTCGGCGTGTGTGCCTACCAGGGCAC
TGAGCTGGTGGCGATGGGCCGTATCGTCGGCGATGGCGGCTGCCACCTGCAGGTCTGTGA
TATCGCGGTGCTGCCGCGGTTGCAGGGGCAGGGCCTGGGCAAGGAAGTGATGCGGCGCCT
GGATGGCTGGATGCAGGCCAACCTGCCGCCATCGGCGTACGTCAGCCTGCTGGCCGATGG
CGAGGCGCATCGGTTGTACGCACAGTTTGGTTTCGCGCCCACGGCACCGGCATCGATCGG
GATGTATCGGCGGTTCTGAGCCGTAATCGGGGTGAAGCCATCCACACCATGCGTGGATAG
GGCCTTCCCAGGAATCACAGGCAAAGAAAAACCCCGATCGGAGTCGGGGTTTTCAAGAAT
TGGCGTCCCCACGGGGATTCGAACCCCGGTCGCCACCGTGAAAGGGTGATGTCCTAGGCC
TCTAGACGATGGGGACGCACGAAAACTTCAAGTTGTAGAACCTTCGACGGCCTAATGTCG
AAGTGGTGGAGCCAAGCGGGATCGAACCGCTGACCTCCTGCATGCCATGCAGGCGCTCTC
CCAGCTGAGCTATGGCCCCATGAAACTCCGGATGATCTGCCGGGAGCAGAGTCCGTTTTG
AAACTGGCGTCCCCACGGGGATTCGAACCCCGGTCGCCACCGTGAAAGGGTGATGTCCTA
GGCCTCTAGACGATGGGGACGCACGAAAAACTTCAAGTTGTAGAACCTTCGACGGCCTAA
TGTCGAAAGTGGTGGAGCCAAGCGGGATCGAACCGCTGACCTCCTGCATGCCATGCAGGC
GCTCTCCCAGCTGAGCTATGGCCCCGTGTTACCGAGCCGCCTATCATACCTGCGTGTTCA
CGTTTGTGGAAGTTTTTTTTGAACTTTTTTCGTTCCGGTTCGACCGTCGCCACGAGGGCA
GGGGAACCGCAACGCCACAACCTGAATGCCGGTAGGCGGTGAACAAAAAAGACCCGGTTA
TCGGCCGGGTCCTCGTTGTTCGTGATGAGTGGCGTCCCCACGGGGATTCGAACCCCGGTC
GCCACCGTGAAAGGGTGATGTCCTAGGCCTCTAGACGATGGGGACGCAATTCTCATCAAT
GTTCTTTAGCGACCTTTCGACGGCCTAATGCCGAAAGATTGGTGGAGCCAAGCGGGATCG
AACCGCTGACCTCCTGCATGCCATGCAGGCGCTCTCCCAGCTGAGCTATGGCCCCACGTC
GCTGAGGAGCGAAATAATAGCCTTGCCCCCGGGGGTTGGCAAGCATTTGTTGCACTTTTC
TTCACGCGCGTTGCTATGCCGCGTCGTCGGTCAGCGCCGCCAGGATCGGGCACTGATCCA
GCGTGCCGTGGCCGGGGCAGGCGTCGACCAGCTGAGAAAGCGCGGTGTGCATGCGCTGCA
GTTCGGCCATGCGTTGTGCAATGTCCTGCAGCCGGGCCTGCGCCGTGTCGCGCACACTGC
CCATGTCCTGTGAGTGGCGGTCACTGAGCGCCAGCAGTTCGGCGATTTCTTCCAGGCTGA
AGCCCAGCGTCTTGGCGCGGCGGATGAAGCGCAGCCGGCGCAGGTCCTGCTCACCGAAGA
TGCGGTAGCCCCCGGCCGAGCGTGCCGCCGTGGGCAGCAACTGCTGGCGTTCGTAGTAGC
GCACCGTATCGATCGGCACGCCGGCCCGGCGTGCCAGTTGACCAATGTTCATGGCGGATT
CCTGCGGATGCTGCCGCTCATTGTGAAGCCTTGAGTCTGGTCCAGGGTCAAGGTCTCGTC
GCTGACGGCGCATTCAGCGCACTTTGCAACTTTCTTCATAGCCCCACCGTCGTGGCAGTT
CCTACCCTGCGCCTGAACCGGCCGCTGGACGGCCTGCAACGAACCGAGGAGATGGTCTGT
GGAAGGATTCAGGAACGAAGGATTCGTCGAGGTCGCGGTGGTCGAATACCCAGGAGGCGA
CCCGTCGGCCGCCTCCGTGCTGACCGAGATGGCACATGTCGCCAACCGGCTTGCCCAGCA
GCAGCGCCGTCCATTCAAGCGTGTCCTGGTGACCCGCTGGATCGTGCCGGCCAGCCAGAC
CGGCGTGCATCGCATTGCCGGCGCGGAGATGCTCGAGGCGGACATCCCCGCCGTGATCGC
CGTGCCTGGCCAGATCAGCCAGGGCGTCTGCCTGCGCGCCGATGAGGTGCTGCTGGATTG
GCTGCGCGCGCATTACGACGGTGGCAGTCTGCTGGCTGCCGCCAGCGACGGTGTCAGCAT
GCTGGCACGCGCCGGTCTGCTGGCTGGGCGCACCGTCAGTGGTCCGGACCTCGGGCGCCA
TCCGGGCCTGCAGGGGCAGTCGGCCAGCTGGGTACCCAGCGAGCGCGCGCTGGTCGATGA
CGGCGACCTGCTGACGGTGGCCGGTTCCCAGGCCTGGCGCTTCCTCGCCCTGCGCCTGCT
GTACCGGCTGCACGGCCAGGGCGTGGCGAGTTCCGTGGCGCAGCAGCTGGGGATCACGGT
TCCGGCGGCGATCCAGCAGGATCTCGAGCGTTTCAGTGCCAACTTCGCCCACGGCGATCG
CGACGTACTGAAGGCGCAACGCTGGCTGCATACCACCGCTGCGCGCGGCGCCACGCTCGG
TGCGATCTGTGAGATTTCCGGGCTGGAGCCGCGCACCCTGCAGCGGCGCTTCCTGAAGGC
CACCGGCCTGCGCCCGATCGAGTATTGCCAGCGGTTGCGTATCGCCAAGGCGCAGACGCT
GTTGCAGCAGGGGGCGGGCATCGATGAAGTGGCCTGGGGCGTGGGCTATGCCGACCAGAG
CGCATTCCGTCGTCTGTTCCTGCGCATTGTTGGAATGACGCCGGCCAACTATCGCCGGCT
GGTCCACAACAAGCGGCGCGAGCGGCCGCTGTTGTCATCGGTGGCAGGCAGCCTGCGCGG
GCTGCAACCGGCGCCCGGCATGCAGATGCCGCGCAGCGTGGCCTGATGCCTGCAGTAGGC
GTCGCGCTTGCAACCTGGGCGCGACGCTTCGACCATGCAGGTAACGGATGATGGGGCAGG
TGGGCTGATGTCGAGTGTGGGACCGGTGCCGATGCCGGTGGTGTTGATCCTGATGTGCGT
GCTGCTGGCCATGGCGGTAGCACGCCTGTGGCCGCGTCGGAAAGACGGGATGGCAGTGCC
TTCCGCGGCCAGCCTGGTTCTGGACATGTTGCTGATCGGCCTGCTGTGCGGACGCATCAG
CTTCGTCGCCTTGAACTTCGCGCTTTACCGTGAGGCCCCGTGGAGCATCCTGCAGATCGC
CGACGGTGGGTATCACCTTGCAGTCGTGCTGGCTGCGGGCCTGGCGTGGGGCACCTGGCG
GCTGCGGCTCTGGCGCGCGTTGCGTGCGCCGGTGCTGGCGGGCGCACTGGTGGGCGTGGT
GTCGTGGGTGGTGGGCAGCCACCTGCTGTCAGCCTGGCAGGAGCAGCGGATGCCGCTGCC
GGCGGTGCAGGTGGCCGATCTGCAGGGGCGCGTGATCGACCTGCAGCAGTTCCGGGGCAA
GCCACTGGTGCTGAATCTCTGGGCCAGCTGGTGTGGGCCCTGCCGGCGCGAGATGCCGGT
GCTGGCATCCGCACAGCAGACCCACACCGACGTGCAGTTCGTGTTCCTCAACCAGGGGGA
AACCCTGGACGAAGTGAAGGGTTTCATTGCATCCGAACAGCTCCGGCTGGGCAATGTACT
GCTGGACGATACCGCCTCCGCGTCAACCGTGCTGGGTGTGCAGGCCTATCCGTCGACGCT
GTTCTTCGACGCCGAAGGTCGCCTGCGTGAACTGCACCTTGGCGAACTGACCGCGGCGGG
CCTTGAACACAAACTGCGCCGGCTGCGGTAGCCTGCGCGGGCATCTCATTACGGAGTTCC
CATGTTGTCGACTTCCCTGCGCATCGCTCCGGCGGTGCTGTTGCTGCCGGTCATGCTGGC
ATTGGCCGCCTGCAGCCAGGCCCAGACCCCGCCGGGCAAGACGGCGGCAGCGCCGGCCGC
CGGCGCTCCGGCCACCGCGGCCAAGGGCGACCGTCCCGCAGTGCTGAAAGGCATCGAGAA
GCACGGCTTCGAAGTCGTTGCCGAGTTCGATGCGCCGGGTGGCCTGCGTGGCTTCGCCGG
CGTGGTGGGGGGGCAGCAGCCCGCCGCCGCGTACGTGACCGCCGACGGCAAGCATGTGCT
GGTGGGCAGCCTGTTCGATGCCGAAGGCAACGATGTGGCCGCCGAGGCGGTGGAGAAGCT
GGTCGCTGCACCGATGTCGGCCAAGATGTGGACCAAGCTGGAAGCCAGCGCCTGGGTGCG
TGACGGCAAGGCCGATGCACCGCGTGTGGTCTATACCTTCAGCGATGCCAACTGCCCGTA
CTGCCACAAGTTCTGGGAAGCGGCGCGTCCGTGGGTTGACGCCGGCAAGGTGCAGTTGCG
CCACATCATGGTCGGCGTGATCCGCGAGGACAGCCCGGCCAAGGCCGCCGCCATCCTCGC
GGCGCGTGATCCGAGCGCGGCGCTGCTGGAGAATGAGCACCAGTTCGACCGTGGCGGCAT
CAAGGCGCTACCAAGCATCAGTCGCGAGATCGCAGGCAAGCTTGATGCCAACCAGGTCCT
GATGATCGAGATGGGCTTCCAGGGCACGCCGGGCATCCTGTTCCAGGATGCACAAGGGCA
GGTGCAGCGTCGCGCGGGCCTGCCGCAGGGCGCCGACCTGCAGACGGTGCTGGGTCCGCG
CTGATCGCCGCCAACGTCGTGATGTAACCGACAGGCCCGCATGGCAGCATGCGGGCCTGT
TGCATTTCGGCGCTCCTGCGGCGGGCGGAGAGGGCAGCAGGGCTGCGCAGCAGCTGTTCG
TCGTCACATCTGAATCGTGACTGACATCAAGCATCGCGCCTTGATTCCAATCAAGGTCAA
AAACGACAGGCGGATTAGCCTGTTGACGCATGGAATACAGCGTCAACGCGCCATGGATGC
CGCGCCAGACATGCCTTGAACCAGGGCGGTCGGCACAGCCATTCACGACACTCTCACTCC
CCGATTGTTACCCAGACCGCTGCGGTCGCCACCTCTCTGGCAGCGCGGCCTTGATGGACT
CGACACCGGTGCGGGCAGGGCAGTGTCATCGTCCTGTTGCCTGCCGGATGCAGGCTGGCC
GGTGTCGTCAACGCAGTATCCGCATTTCCAGCAACGGCAACGCGAGGCCAGGGCACTGTG
CGCCTGTATCCGGCCAGCGCGCTGCGAATGTTTGTCCAGGGAGGATGCAATGCGCTTGGC
GGTACTGAGTCTGGCCTGTTCGACCGCACTGGCGATCGCGCCAGCGTATGCGCAGCAGCA
TGGCCAGGAAGATGCGCAGGCGTTGCGGCAGGAAATCGCTGCCATGCGCCAGGCATTGGA
AGGCATGCAGCAGCGCCTGGATCGGCTTGAGCAGCGCGAGGGCTCAGCGCCTGCCGCCGT
GGCGCAGGCCCCGACCCCGGCAGCAACGGCGGGCGGCAGCGCCAGCATGCTGCACCCGAC
CCAGGTGCCGGGCGTGGCGCAACCGGTGCTGCCGCAGCGCGAATCGGTGGCCGATCCCTC
AACGGCGGCGTCGCGTCCCGACAGCGCAGCCGGTCCGACCGACCCCGATCTGAAAGGCTT
CTTCACCATTCCCGGCACCGATACGGTGATCCGCATTGGCGGCTACGCCAAGCTCGATGC
GATTGCCGATTCGCGTGCGGCCGGTGACGAAGATCAGTTCATTCCGTCGTCGATGCCGGT
GGGTGGCAGCCATCGCGATGTCTCCAATTTCAACATCCATGCCAAGCAGACCCGCTTCAG
CTTCGAGGCGCGGCGCCCGACCACGCACGGCAACCTGCGTTTCTACCTGGAGAACGATTT
CTTCGGCAGCAGTGAGGGGTATGAGTTCCGCCTGCGACACGCCTATGGACAGCTTGGCAA
CACCTATGCCGGCTATGGCTACTCCAGCTTCATGGACCCGGACAGCCTGCCCGATACGCT
TGACTTCGCCGGGCCGGGCGGCGCCGGATACCTGCTGGTGGCGGGCATCCACCACAGTTT
TGCGATAGGCAAGGGCAACACCCTGACCGTCGCTGCTGAAGACCCGAAGACTGAACTCGC
CGGCGCCAGCGATGCTCGCACGGCAGTCAACCGCCTGCCCGATGTGACCGTGACCGCGCG
CCTGGAGCGCGACTGGGGCCACCTGCAGCTGGGCGCGGTGGCACGCAGCCTGGCCTACGA
CGGCGATGGCGAGCGCGACCGGCGCATGGCCGGTGGCCTGCAGCTGAGCGGCTCGGCGTC
AGTGGGCGAGCGCGACCTGCTGCTGTTCGGCGTACTCGGCGGGCGCGGCCTCAGTCGCTA
CACCGCCGACCTGACCGGCTCCGGACTGGACGCAGTGGTCGGTGCCGATGGCCGCCTCGC
CGCGTTGGACCTGCACGGCGGTTTCGTCGGCTACACCCATTACTGGTCCGCGCTGTGGCG
CTCCAACCTGATCTTTGGCCAGCTGACCCTGGAGCGCAACGCCGCACTCGCCGCTGATGC
ATTCCGGCAGAGCCGCTACGGCGTGTTCAACCTGATCTGGAGCCCGGCGCCGTCCTGGAC
GATGGGCATGGAGCTGCTGTACGGCCGGCTGGAACAGCAGGGCGGCGCACGCGGCGACAC
GGTCCGGGTGCAGGGCAGCCTGCAATACAACTTCATCAAATAGACGCCAGCGGTCGTACG
CCAGCGTAACCGTCCCCACGCCCGGTGCTGCCGGGCTCATGCCAGTACCGGAGATCGTCA
TGGCAGAAGCAAAGAAAATCGGGGTGGTCGGAGCCACCTTCCTCGTCGCCGGCAACATGA
TGGGCTCAGGCGTGTTCCTGTTGCCGTCCAGCCTGGCCAAGATCGGTACCGCCTCGATCT
GGGGCTGGCTGATCACCACCGCCGGTGCGCTGCTGCTGGCCTTCGTGTTCGCCAAGCTGG
GCAAGCTCGCACCCAAGGCGGGCGGTCCCTATGCCTACGCGCGCGACTGGTTCGGGCCGT
ACATGGGCTTCCAGACCAACACCATCTACTGGTTCGCCAACTGGATCGGCAACGTCGCCA
TTCCGATCGCGGCGGTGGGCTATTTCAGCTATTTCTTCCCGATCCTGTCCGAGCCGCTGG
TGCGTTGCATCGCGGTGCTGGTGCTGGTGTGGGCACTGAGCTTTGCCAACGTGATCGGTC
CGGCCTTCGTCAGCCGCGTGCAGACGGTCACCACCAGCTTTGCGTTGGTGCCGATCCTGG
GCATCGCCATTTTCGGCTGGTTCTTCTTCGATGCCGACATCTTCAAGGGCGCCTACAACG
TGTCTGGCGAGTCGAACTTCGGTGCGATCTCGAGCGCTGCGGCACTGACCCTGTGGGCCT
TCATCGGCGTCGAGTCTGCATCGGTGACTGCCGGTGTGGTCGAAAATCCGGAGAAGAACG
TCGCCCGCGCGACGCTGGCCGGCGTGTTCCTGGCTGCCATCGCCTACATCGCCAGTTCGT
CGGTGATCATGGGCATGGTGCCGAACGCGGAACTGCAGGTGTCCGACGCACCGTTCGCGC
TGGCGGCGGCCAAGGCGGTCGGTGGCTGGGGCGGCGCGCTGGTCAGCCTGTGCGCCTTCA
TCGGTGCCGCCGGCTCGCTGGGTGGCTGGATCCTGCTGACCGCGCAGAGTGCCAAGGCAG
CGTCGGATGACGGCCTGTTCCCGAGCATCTTCAGCAAGACCAACAAGGACGACGTGCCGG
TCAAGGGCGTGCTGATCGTGGCGGTGCTGATGACCCTGGCGGTGCTGGTGACCTCCACCT
CGGAAACCGCGTCGGCCCAGTTCGACGTGATCACGTCGGCGGCCGTGGTGCTGACCCTGC
TGCCCTACATCTACTCGTGCGTGGCGTGCTACTTCGTGGTCGAGCGTTCGCACACCCTGG
TCCACACCGGTGCGTTCTGGACGCTGACCAGCCTGACCGTCGTGTACTGCCTGTGGGCGA
TCTACGGCTCGTCGGGGACCATCGTGCAGTACGCCTTCCTGTTCGTGCTGTTCATCACCG
TGTTCTATCCCTTCTTCAGCGAGGAGCGCCGCCAGCAGCGGCAGCGCGCCCGCGAGGCCT
CGGCGATCAGCGCCGGCGCCCGGCATTCCTGAGTTCGACAAGGAGAATCAACGTGTACTT
CAAGTCCCTGGACTACCCGGTCATTGTCATCGACAACGACTACGAGTCGCCGCGCATCGG
TGGCATCCTGATCCGTGCGCTGGTGGAAGAGCTGCGCAGCAACGACCAGCGCGTGCTGTG
CGGGCTGAACCTGGATGACGCCCGGGCCGGTGCCCGCACCTACGTGGCGGCCTCGGCGGT
GCTGATCTCGATCGATGGCAGCGAAGAGGTGGATGGCGAGTTCCAGCGCCTGACCGCCTT
CCTGCGCGAGCAGAGCGCACGCCGTGCCAATCTGCCGGTGTTCCTGTACGGCGAGCGCCG
CACCATCGAGAAGGTGCCGAGCAAGCTGCTCAAGTACATCCACGGTTTCATCTTCCTGTT
CGAAGACACCAAGAGCTTCATCTCGCGGCAGGTGATGCGCGCGGCCGAAGACTACATGAA
GAACCTGCTGCCGCCGTTCTTCAAGGCGCTGATCCATCATGCGGCCGAGTCGAACTATTC
CTGGCATACGCCGGGCCATGCCGGCGGCGTGGCATTCACCAAGTCGCCGGTCGGCCGCGC
ATTCCATCAGTTCTATGGCGAGAACACCCTGCGCAGCGATCTGTCGATCTCGGTGCCGGA
GCTGGGCTCGCTGCTCGATCACACCGGCCCGATCAAGGATGCCGAGAACGAGGCGGCACG
CAACTTCGGTGCCGACCACACCTTCTTCGTCACCAATGGCACCTCCACCGCCAACAAGAT
CGTCTGGCATGGCACGGTGGCCCGCGGCGACGTGGTGTTCGTTGACCGCAACTGCCACAA
GTCGCTGCTGCACGCGCTGATCATGACGGGTGCGGTGCCGGTGTACTTCACGCCCAGCCG
CAATGCGCACGGGATCATCGGGCCGATCAGCCTGGACCAGTTCACGCCGGAGTCGCTGCA
GCAGCGCATCGCGGCCAACCCGCTGGCCAGCCAGGCGTACAAGGCCGGTTCCAAGCCGCG
CATCGCGGTGGTCACCAACTCGACCTATGACGGCCTGTGCTACAACGCCGAGAAGATCGC
CGACGAGATCGGCAGCGCGGTCGATTTCCTGCACTTCGACGAAGCGTGGTACGCCTACGC
CGCGTTCCATCCGTTCTACGAGAACCACTACGGCATGGCCAAGGGCAAGCCGCGTGAGCA
GGATGCGATCATTTTCACCACGCATTCCACCCACAAGCTGCTGGCTGCGTTCTCGCAGGC
GTCGATGATCCACGTCCGCAACTCGGCGCAACGCAACCTTGATGCCGAGCGCTTCAATGA
GTCGTTCATGATGCACACCTCGACCAGCCCGCACTACGGGGTGATTGCCGCCTGTGACGT
GGCCTCGAAGATGATGGAAGGCGATGCCGGGCGCTCGCTGGTGCAGGAAATGCATGACGA
GGCAATTGCCTTCCGCCGCGCGATGCTGCACGTCCGCGATGATCTCGGTCGCGACGACTG
GTGGTTCAGCGTGTGGCAGCCAACCCAGGTCGAGCGCAGCCTGGACAAGGGCGATACGCC
GGCACCGCTGGTGGCCAAGCGCGAGGAGTGGTACCTGCGGCCGGACGCGCACTGGCACGG
CTTCGAGAACCTGGTTGACGACTATGTGTTGATCGATCCGATCAAGGTGACCCTGCTGAC
CCCGGGCCTGGCAATGGACGGCAGCATGGGCAGGCTGGGCATCCCGGCGGCGGTGCTGAG
CAAGTTCCTGTGGGGCCGCGGCATCACCGTGGAAAAGACCAACCTGTACTCGGTGCTGTT
CCTGTTCTCGATGGGCATCACCAAGGGCAAGTGGAGCACCCTGGTCACCGAGCTGATGGC
GTTCAAGGAACTGTACGACCGCAATGCGCCGCTGAGCCAGGCACTGCCGACGCTGGCCGC
CGATTATCCGAATGCCTACGCTGGCTGGGGCCTGCGTGACCTGTGCGACGCGCTGCATGC
GTTCAACCAGGAATTTGCCGTGGCCAAGGTGATGCGCGAGATGTACGTGGACCTGCCGAC
GCCGGTGATGACCCCGGCCGATGCCTACAACCACCTGGTCAAGGGCGAGATCGAGCGGGT
CGACATCGAGCAGATCAGTGGCCGCATCGCGGCGACCATGCTGGTGCCGTACCCGCCGGG
CATCCCGACCATCATGCCGGGCGAGCGCTTCGGCGACAGCGACGAGCCGATCATCCAGTC
GCTGCGCATCGCCCGCGAGCAGAACGCCCGTTTCCCGGGCTTCGAATCGGACGTGCACGG
GCTCATCATCGAGCAGGAGGGTGATGCGGTCTCGTACAAGGTGGAGGTGCTGAAGGCCTG
ACCCGTAACGGTCGGCTCATCGGCGAACGATGGATACCGCGCGCGAGCAACGCATCCTGA
CGTTCTCGATCGGGGTCACCCTTGCGGTGAGCGCGGTCGGCTTCGGCGGTGGCCTGCTGG
TGGGATCGCAGGCCATCCTGTTCGACGGCGTGTACAGCCTGGTCGACGTCGCCCTGACCC
TGGTGTCGTTGTCGGTGCTGCGGCTGGTGGCGCGGGAACAAAGCCCGCGCTTCCAGTATG
GCTACTGGCACCTGGAGCCGATGGTCGAAGCGCTGGGTGGTGTGATCCTGTCGCTGGCCT
GCGTGTATGCGCTGGCCAACGCGGTGATCGGCCTGACCACGGGCGGGCACGAAGTGAAAT
TCGGGCCCGCGCTGTGGTGGGCGGCGCTGCTGAGTGCCAGCAACCTGGCGATGGCGGCGT
TCGTTGCGCAGCGGGCGCGGCATCTGCGCTCGGCGCTGTTATGGCTGGATGTGCGGGGCT
GGCTGCTGGGCGGGTTGATGAGCCTGGCAGTGGTGCTGGCCTTCGTGTTGGCGCTGGTCC
TGCACGGTGGTGAGTGGCACCATTGGGTGCCGTACCTGGATTCGATCGTGCTGGCATTGA
TCAGCCTGGCGATGCTGCCGGTGCCGGCGCGCAGCGCGTGGAAGGCCATGCGCGAAGTGC
TGCAGGTGGCGCCGGATGATCTGGACCGGCGCGTGCAGCAGGTGATGCAGGCGTTCGTGG
CCGAGCGTGGCTATGCCGGTTTCACCAGCCATGTGGCGAAGATGGGGCGGATGCGCTTCA
TCGAGATCCATGTATTGGCTGACCCGATCACGCCGCTGGGGTCGGTAGGCGAAGTCGATG
CGATGCGCGATGAGATCGCGGTGCGGCTGGATGCGCGGGGCAGTACTTTCTGGTTGACCA
TCGATTTCACCGCAGACCCGGCGTGGACGTGAGCCGGGAACGGTAGAGCCGAGCCCATGC
TCGGCTGCCATTCGCGCTGAGCAGCCGAGCGTGGGCTCGGCTCTACACGTGGGCACGATC
GTTGCGCATGGCGGACCGGACTGTTGCAGCGGCTCGGTTTGACCTCAACTCTGGTTGAGG
TCGCAGACTGCCTCGCATTCCCCATGAGGCATGCGGCATGAACCTGCTGACCACCCCGGA
CCTCAGTCACGGCCTGCTGGAACTGTTCAATCCTGCGGGGCTTTACGACCCCTCGGCCAA
CGGCTACTCGCACGTGGCGGTGGTGCGCCTTCCCGCCCGGGTGATCCATATCGCCGGGCA
GGGCGGTGAGGATGCCGATGGTCATCTCTCTCCCGGCTTCGGGGAACAGGTCGAGCAGGC
ACTGGACAACCTGCAGATCGCATTGCGTTCGGCGCAGGCCAGCCTGGCCGATGTCGCGCG
GTTGCGCATCCTGGCGGTCGACCACGACGAGGACCGGCTGGGCATCATCGCCCGGCAGGT
ACGGCGGCGTTGGCCGAACGGCGCAGCGCCGACCTGCACCCTGATTCCTGTGCCACGGCT
GGCGCTGGACGGCATGCTGTTCGAGATCGAGGCGGAGGCCTACGCCGCCTAGCGCAGGTA
GTACTCCACCGGCACCACCAGTTCCTGCGGTGCCTTCATTTCCATGGGAATGGGCGGCAG
CGGCTGCGCGCGGCGGAACGTCTGCAGTGCGGCGTCGTCGAGCATCGGTTGGCCGCTGGA
CTGCTCCAGCCGCAGGGCCTGCAGGCGTCCCTCGCGATCGATGCTGGCCCTGACCCAGGC
CGTCCCCTGCTGACGGCGCGAGCGCGCGGCGGCGGGGTAGTAGCGATAACGCTCCAGCCG
CGCCATCAGGCGGGCTTCCCACTGGTCGCTGGCGGCGCCGGCCTGGAAGTCCGCCGGTGG
TGCGTCGGGAGCGGGCGGCGCGGCCGTGATCGATGCCGGTGCGGGACTTGCATCGGTCAC
GGCCGCAGGCGGGGCGACCGGCAGGGCTTGCCGGCCAGGGCCACCGAGCTCGCTGGCGGC
CACCTCGCCCTCGCGCGCGGCGATGGGCTTTGGCGGAGGGGGCGACTTCGCCGGTTGCGA
CGCGCGCGCCTGCTGCGCCTGGCTGGGGGTGTCGGCCTGGCGCTCTTCGACCGGCTGGGG
AGGCGTAGCCGGTGCCAGCAGGCGCAGGCTGATGCGCACATCCTGCTCAGGCGGCGGCAG
CAACGGTGGCGCGGCCATCCAGTGCACCAACAGCAGCAAGGGCAACAGGTGCAGGCCGAT
GCTGATGGCAATCGCCTGCCAGTGTTGGCCGCGTTCACTCATCGCCCGGCACCCACAGCA
GATCGGCATCGGCCGCATCGACGCCTTCGTCGGGTGACGCAAGCGCGATCACCAGTGCCG
GTACCTCCGGTGGCAGGTAGCCCGGCACGCCGGTGCCGCGCAGTACATGCCAGCGGCCGG
CCACCAGCAGCGCGGGTGCAGGGGCTGCGGTCAGTGCCTGTGCCATGCGGGTGTCGCGGG
CCTGTTGCACGGCCAGCATCCCTTCCAGCATCGGTGCGGCGTCTGCGTGCTGGGCCAGCA
CCACGGCCGACAGGCGTTGCCGGGCGGTGGGCATCGGAAACCGCACCGACGTGTTGGAGG
CAAGCAACGCATTGACCTCGGCACGCGACAGGTTGCCGCCGAACAGGGGGATGCCGGCGG
CGGTGGCGTCCTGTACCAGCCCGCCATAGGTGGCCCACGGCCAGCGCGTATCCCAGCCCA
GCAGCGCCTGCAGGCGCGCACCATCGGCATGGTTGCCCTTGGCCAGCCAGCGCTGCACCC
GCTGCAGGCGCGGTTGGCGTTCACTGGCGATCATCTCCATCACCAGCGCGCCTTGTGGAC
GCTGCCGTTGCAGCGCGTGCAGCAGCCAGCGCTGGGCGGCGTGGTCACCGGCCAGGTCGT
GGCGTTCGCCCAGCAGCAGCCGCGGGGCGTTCGCTGCACGCTTCACGAACGCGGCTTCGT
CCAGGCGCTGCCCGCTGGCCAGGTCGATCACCGTGCCGGGCATAGGCTGCGCGCTGGCGA
TTGCGGCCAGTGCGAGCAGGCACAGCGGCAGCCAGCGACGGCTAGAACGCCACATTGACG
CCCATCGAGACGGTGCGGCCACGGCCGTTGCCGCGGTCCAGGATCGGGCTGAAGATGCTG
TCGATCGAGGCATTGTTGTCATAGGCCTTGTTCTGCAGGTTTTCGATGTTCAGCCACAGC
GTGGTGTTGGGCTGGGGCTTGAAGCTGGCGTAGAAGTCGAGCAGTACACCGGTACCGCCG
GTCCTGCGGGTCTGGAAGAAGTCGTAGCCTTCTTCGGTGGGCCCGGAGTATTCGGCGCGC
AGGCCGGCCTGCACGCGCTGCTGCCACCAGCGGCCGCCGACATCCAACGTCCAGAAGCGG
TCGGGCAGGGCGGTGATGTCTTCCAGGTTGACGAATTCGATGGCAGGCGCACTGGTGCGC
GAGCGGGTCCAGCTCAGCGTGGCGTGGTAGTGCGCGCTGGCGTAGTGCGCTTCCAGCTCG
ATACCGCGCATGCGCACCACGCCGGGGTGGTTCATCCAGCGCGTGGTGGTGCTGAAGTCG
TCCACGTCCAGGGCATCGGTCCAGGCAGTGAGCTGCTGATCGCTGTCGATCGGTACCACG
AAAGGCCCCACCTCCGGCGGGTGCACGATCAGCAGGTACTGCGGCTTGATGTAGTCGCGT
ATGCGGTTGTCGAAGCGGGTGACGCGCAGCTGCGCGAGGTCACCGTCGGTCAGCAGCGAG
GAGGCGCTGAGGTTGGCGCCGAACTGCAGGTTGCGCGAGCGCTCACGGCGCAGGAACGGG
TTGGCACCCACGCCGTCGGCATCGCTCATGCCTTCCAGAGGGATCTTCTCGAAGAACATC
TCCTGCACGCGCGGCGGGCGGGAAGTACGCGAGGCTTCGGCGAACAGTTGCAGCCAGTCG
GTGGCCTGCCACGATACCGCCAGGCTGGGGCTGAGTGCGCGCTGGGTACGGCGCACGTCG
ATGCCGCCGCCGTTGATCTCGGCGCACTGGCCAGGCACATCCGAGCACACCGGGACGTGG
CCGCGGATGCCATAGCGATCCTGGCGCAGGCCTGCAGTCAGCGCGTAGATGTCGTACTGC
AGTTCCAGCGTGCTGAACACGCCGTCCAGCTGGCTGCGGCCCTGGGGGTTGGCGCCGCGC
AGGATGGGGGTGTCGGCCACGTAGACGTCCGACTGGTGCTTGATGCCGGTGTTCCAGCGT
GCCTGCAGTGCACCGATATCGAAGCGGCTGGTGTTGTCGAGCGTCCAGCTGCTCAGGCTG
CTGTGGGTGCGGCGGCCGATGTAGCTGGAATCCTCCACGGGTGGATAGAACAGCCGGGTC
TTGTTGCCGGCGAAGGTCGCGCGCAGGTCGATCCACGGCGTGTAGGGCGTGTAGTGGTAG
CTGGCGCGCTGGTTGCGTGCGGAAATCTGCCACGGGTAGTTGTGGTAGAAGTCGTTTTCG
TAGCGCATGTGGCTCAGGTCCAGCCGATGCTGGTCACTGGGCTGCAGGCGTGCTTTCAAC
AGCCAGCTGCTGGGCTGCTGGCTGCCGGGGTCGGCATTGTTCTTCTGCCCGCGTGCCGTG
GCGTACTCGCCGCTGCGACTGCTGCTGGCAGCGGCCAGCAGGCCGAACTGGCGGTCACCG
CCGTCCTCGCTGTGGCGCCATGCGCCGGCGAAGGTGCGGCCGCTGCCATAGCCGTTGTTG
CCATGGCGATAGCCCGCACGCAGGCCCCAGTCACGGCCTTCGCCGAGCAGGTCGTCGATG
TCCAGCGTGCGGAAATTGGCACTGCCGGCCAGCGTGCCGACACCATCACCACCGGCGACC
GCACCGCGTTGCACGTCCACACCGGCCAGCAGGAAAGGGTCGACGTAGGCGAACGGACCG
CCGGAGCCATGGCCCGCGTTGTTGCGGAAGGTCTGGGTGACACCATCGATCATGGTGTTG
ACCCGCCCGGCGCCGGTCATGCCGCGGATGTTGACCTGCAGGCCGGGCTGGCTGCGCGAG
TGGAAACTGTGGGTGCCGGGCATCGAACGCAGCAGGCTGTTGCCGTCCTGGCGTTCGGCC
ATCGCCACGCGCTCGCTGCCGACGGCGGGCGCAAAGCCATCGCGGGCCGCCGGGACATAC
TGGCTGGCACCTGCACCGGGGGAATGGCCGTGTGCGATATCGCCCTGTACGCGCAGCGGG
CCGGTTCGACGGCTGCCATCGGAGGGGGCGGCCGGCGCCGGTTCCAGGGTGGCGCGGCGC
GCGTCGATGAAACGGGGGCGCAGGCCGCTACCGGCCAGCAGGCGCGACAGGGCCTGCGCG
TCGTCGAACCGTCCGCGTAGTGCCGGCGCCGTCTGGCCGCCTGGCAATGCCGCGCCGATC
ACCAGATCGACACCGGTCAGCCGGCTGTAGGCATCCAGCGCGCTGGCCAGCGGTTGCGCA
GGAAGATCGAAGTGACGGGAGGCGGCCTGCGCGTGTGCGCTGGCAGGTAACAACGGAAGC
GGACTGGCGCAGGCCAGTGACAGGGCGAGGACAAGGGGACGGTGAAACAGCATCGGGAGC
TCCAGGGGCTGACGCAGCGCGTCGTCATCCTGGGTAGACGCAGTGGCAGGGCCGATGTCA
GGGTGCATCGCGATGTTCCCTGCGTGGCGGCAGCCACACCTGCACGCCCGCGCCCAGGCG
GAGCACGCGTACATGCAGCTGCGTGGCCAGCTGGTCGCGGCTGCGCGCCGCGCCGTCTGC
ACTGCCGAGCAGGGTGACCGGCTGCTGGCGCAGGTGTGCGCCGATGATCCAGGTGTGGCC
GCCATGCCAGCGATCCAGGCCCTGGGTGACCTCGGCCAAGGGCGTGGAGACCCAATGCAG
GCGACGCTCGCGCCAGGCCAGGGCACTGTGGCTGGCGGCCAGGCCGATGATCGGTGCCTG
GCCATCGAAGCGCAGCTGCTGCCCTTCGATGGCCTGCTCACTGCGGGTGCCGCTGTCCAC
ACGGACGCGATGCTCGGTGACGGTGACCACGCTGTCGTTGTCGTGCACGGCAAGGTCGAA
GGCCGTGCCGAGCGCGGTGACCATGCCGTGCGTCGTATGCACCTGGAACGGATGCTGCGC
ATCGGCGGCTACCTTGAACCAGGCTTGGCCGTGCTGCAGCTGCAGCTGGCGGCGCTGTGC
ATCGATGCGGACATGGACTTCGCTTCCGGGTGACAGCAGCACGTGCGAGCCGTCCGGCAG
TACTTCTTCACGGATCTCGCCTGTCGCCGTGCGCATCACCTGCGCGGCCGGTGGTGCGGC
CTGGCGGGTATACAGGCCCAAGGCGCAAAGCAGCAGCACGGCAGTGCTGGCGTCGCGCAG
GTGCCGGCGCTGCCGCTTGCGCTGATGCCGCTGCAGGCTGGGCGTGGCATCACCGGCCTG
CCAGAGCGCCTGCAGGTGCTGGTACTGCGCGGCGTGGCGGCAATCGGCGTAGTACCACTG
GTTGAAGGCACGCTCGTCGCGACCGCCGTCGTGGCCGTCCAGCCACCAACGTGCGGCCTC
GCGCGCGATCGCCTCCGGGCTCATGCGCCGGGTACCTGCTGCAGCGCCACCAGCGCACGC
AGCAGATGGCCGTGCGCGGTCTGCCGGCTGATGCCGAGCCGGCGGCCGATCTCGGCCAGT
GCCATCTGCTCCACCCGGGCCAGCAGGAATACCTGGCGCGAGCGCGGTGGCAGCGCGGCG
ATGATCGCGTCGAGATGGCGCAGCTGTTCGGCGTCCAGCAGGTGCTGCTCCGGCAGCGGT
GCAGGATCGGCGAGGGCGTGCAGTTGGGCGTCATCCAGCGCTTCCTCACGACGGCGCTGG
CGTTGCCGGTAGTGATCGGCGATCAGATTGTGGGCGACGCGGTACAGGTAGGCGCGGCCG
TTGCGCAGCAGGCCGCTGGCGGCGACCTTGATGACACGCAGCCAGGTTTCCTGGACGACG
TCATCGGCGTCGCTGCGTTGCGGGAGTTTACGGCGGACATGGGCGTGCAGCGGCCGGTAA
TGGGCCGCGCACAGCTGCGCGACATCCGTCGGTTCGACAGGCGTGGACACGGGGCGGGCG
ACAACTGGGAAAGGGAACAGCCCGCGGCGGCAAGGGCAGCGGCTGCACCTTACAGCAAAA
GAGAATCATTTGCATCTATCGATGGGCGTGACACGCCTGCCCGGGACGGGAGATCAGCGC
GGGCGATAATCGCAGTGGATCTGCAGGGCTTCGGTGGGGTTGTGATGCAGCTTGAAGCCG
CAGCGCTGCAGGCTGCGCTTCACCCGCGCGACCGCTTCGGCATGGCGGGCGACGCGACGA
TCCTGCCAGCGTGGCGGGGTGAATACGCCCACGGGCAGCAGCCGTAGCCGCTTGCCGTGC
AGTACCAGCGAGACATCGATATGACGGCCATCGATGTCGTGGCCGTTGGCGCCGAAGATG
GCATCGACCTCATCATGGCGTTGCGGATAGCAGGCCCGGAACAACGCGATACCGAGCCAA
CGCACGCCACGACGGAAGCTGCCGAGCCGGCTGTGGCTGGGTTCGAAGCCGCGCGTGAGC
AGCAGTCGCAGCCCGGCAGGCAGCATTGCCTGCGCATCGAGCAGGCGTTGCAGTACCTCT
TCTTCCAGCTGGATACGGGTGGAGGGCCAGCGCGGGGCGACCAGCAGCCCGTGGTGGCTG
CCGCGTTGCAGGGTCAGCATGCGTGAAGCTTCGCACGCGGGCGAACAGCCGTGGTAGTGC
CGGCCGCTGGCCGGCCAGATTCGGGTGCCGGCCAGCGGCCGGCACTACCGTGACGATCGT
CAGATGTCGCGGTACTGGATCTGCGAAGCCAGTACGCGCAGGCCGTCGGCATTGCTGGAC
AGGATGCGCTCTTCGCCGACACCTTTCTGCCGTTTCAGCTGGAAGCCCTGTTCGGCAGGC
AGCTGCGCGGCGATGGTGTCCATGCGTTGCATGGCATCGGGGCCGCTGCAGTCGAAGTGG
CCCCAGTGGGCGCCATCGCGGTGGATCTGCAATCGGTAGTTCATTGCGGTGTCTCCGGCA
GCTCCTGCAGCCAATGGTCGAACATCGCGGTGGCCGCCGCCGCCAGCGGTGCACCGTAAC
GGCGTGCCTGGGCGCGAAGATCGTTCGGATCGATGCCGGCCTGCGCCAGCTCCAGGGTGT
GGCCGATCAGCCAGCGTTCGAACTGGCGGGCATCCAGTTCCGGGTGGCATTGCAGGGCCA
ACGCATGGCTGCCCATGGCGAAGGCCTGGTGGCGGCAGGCCGGCGTGCTGGCCAGGCGAC
GTGCACCGGCCGGGAGTTCGAACGCCTCGCCATGCCAATGCAGTACCGGAATGCCCTGCA
GGGACTGCAGCGGAGAACGCTGGCCTTCATCAGTCAGCAGCAGCGGCGCAAAGCCGATCT
CCTTGCCACCACTGGCGGCGACGTCGGCACCGAGTGCGCGCGCCATCAGCTGCGCGCCGA
GGCAGATGCCCAGCGTGGGCCGTTGCTGCTGCAGCCGACGTTGCAACAACGCGATGCTGT
CGTTGAGGAAGGGATAGCGATCAACATCGTTGACGCTGACCGGGCCGCCCAGCACGACCA
GCAGGTCGGCGGTTTCGGCCGGATCGAGGGTGTCGACACCGGCCTGCAGCACCTGCAGCT
GCCAGCCCTGTGCCGACAGCAGTGGCTGCAGGGTGCCGAGGTCTTCAAAGGCGACGTGTT
GCAGGACGACCGCGTGCTTCATGCGGAGGCTCCATTGCTGGGCCAGTAGAAACTGTCCGG
GGTGGCGCGTGCGCCGAAGATGGCCTGCCCGACGCGGACCACGGTGGCACCTTCCTCGAT
CGCCACTTCGAAGTCTCCGGACATGCCCATCGACAACTGCGAAAGGTCGATGACGGGAGG
TGCAGTGCGCTGCAGCTGGTCGCGCAGTTCGCGCAGGCGCACGAAGCAGGCACGCACGCG
CTCGACCTCCGGGGTGAAGATGGCCAGCGTCATCAGGCCGCGCACGCGCAGGCGATCGAA
CGCTGGAAGCTGCTGCACAAAGGCCTCGACGGCAGCGGGTTCCAAGCCGTACTTGCTGGG
TTCGGCGGAGGTGTTGACCTGCACGAACACATCCAGCGTGCGGTCTTCCAGCTGCAGGCG
CTGCTGCAGTGCTTCGGCCACGCGCAGGCTGTCCAGCGCCTGGAACTCGCTGGCGAAGCG
CGCCACGTAGCGCGCCTTGTTGGTCTGCAGATGCCCGATCACCGACCAGTGCACGCCAAG
ATCGGCCATCGTCTCGGCCTTGCGTTGCGCCTCCTGCACCTTGTTCTCGCCCAGCTCGCG
GCAACCGGCGGCCACCGCCATGCGGATGCGGGCGTCATCGACGGTCTTGCTGACCGGCAG
CAGGCGCACGCTGGCCGGGTCGCGGCCGACGCGGGCGCAGGCATCGGCGATGCGTTGGCG
CACCGTGACCAGGTTGGCGGCGATCTGTTCAACGGACTGGGCGACGGGCCAGTCGGCAGC
GGCAAGGGGCATGCGGGCACCTCCAATGCAGGGTGGCCAGGGTGGGATACACTGGCACAG
GACAAGAGATATTTTGGCATAGGACAAAATGAAAATCACCGGGCACAGCGCCGAGTCGAT
CTTCGACAGCATCCGCGACGGCATCGGCAAGGGTCGCCTGCCGGCCGGTAGCGTGCTGCC
GCCGGTGCGTGAACTGGCCGAGCAGCTGGGCGTGAACCGCAACACCGTGGCTGCTGCCTA
CAAGCGCCTGGATGCGGCGGGACTGGCCAGCACGGCGGGCCGCCGCGGCACGGTGGTGCG
TGGCCTGCCGCCGCCGCTGGCGCGCGAGGGCAGCACCCCGGGGCTGGCGCTGCAGGACCT
GGCCGGTGGCAACCCGGATCCGCGCCTGCTGCCGAACCTGCGCCTGACCCCGGCGGCGCC
GCGGCTGTATGGCGTGGGTACGGTCGACACGAGGTTGCAGGCGCTGGCACGCGCCTCGCT
GGATGCGGATTGCCCCGAGGGATATGCGCTGGAGCTGACCCATGGCGCCGTCGATGGCAT
CGAGCGCCTGCTGGCGGCGTGGCTGCTGCCGGGTGATCGCATCGCGGTGGAGGATCCATG
CTTCCTCGGCAGCCTCAATGTGCTCAATGCGTCGGGTCATGCGCCGTTGCCGGTGGCGGT
GGATGCCCAGGGCATGCAGGTCGAATCGCTGCGGCAGGCGCTGGAGGCTGGTGCACGTGC
GGTGCTGCTCACCCCCCGGGCGCACAATCCGACCGGGGCCAGCCTGGATGCGAAGCGGGC
GCGGGCGTTGCGGCAGTTGTTGGCGGCGTACCCGCAGGTAGCAGTGCTGATCGACGATCA
CTATGCGCTGCTCTCGCAGCAGGCCTATCACTCGGTACTGCCGCTGGATGGGCGGCGCTG
GGCGCTGCTGCGTTCGTTGTCCAAACCGCTCGGCCCCGACCTGCGGCTGGCCTGGCTGGC
CTGCGATGAAGAAACCGCGATGCGGTTGCGGCTGCGATTGGCATCCGGTATCGGCTGGGT
CAGTCACCTGCTGCAGGACGCGGCAACCTCGGTGCTGGCGTCGTCAACGCAGCGGGCGAA
GATCGCCTCGGCAGGCGAGCGTTACCAGCAGCGCCTGCAGTCGCTGCAGGAACTGCTGCG
CGCGCGTGGCGTGCCGACGCCGCTGCCGATGGAGGGATTGAACCTGTGGCTGCCGTTGCC
GGGCGACAGCCATCCGCAGGTGCTGGCGCTGGCCGCGCGCGGATGGCATGTGCGCGCTGG
CGAGGTGTTCGCGGTGGCGGCGCCGGCACATGGCCTGCGCATCACCTGCGCGGCGCTGGG
CGCGGCGCAACTGCGGCCGCTGGCTGACGACCTGGCGGCGGTGTGCGGTCTGTAGCGTCG
AGCGATGCTCGACGTTGCTTCGCCTTTGTAGAGCCGAGCCATACTCGGCTGCTGTTGGTA
GAAGCAGTCGAGCATGGCTCGACGCTACAGAAGCAGATCAGGGCGCGGCGTTGGCGCCCG
GGCGCACGTAGTGGGACTGGCCGCTGTCATCGACGAACATCAGTTCCGGCTTGCCCTGCC
ATGAGGTGAGCATGGCGCCGGTGTTGTTCTGGTGCTTGACCATCAGGCTGGCACCACGGT
CCGGGTTGGCCACCACCTTGAACACTTCCGTGGTGCCATTGGCATCGTCCAGGGTCAGCA
CGGCTTCACCGCCGCGATCGCTGGTGCCATAGCCCCCGCGTTCGGAGCCATCCGGGCCGA
GCAGGATCAGGCCGGACAGGGCGGTAGCGCGCGGCCCCTGGATACGGCCCCGGCTGAGGG
GGTCGGGCACCGGCGCGCCTAGGATCACCCGGGGTTGGCCCGTGCCATCGTGGATGATCA
GCCCGCGCGCTTCGATGATGCGCTGTGGCGATTGGCTGCGATGCAGGCTCCAGGCGGTCC
AGCCGGAAACCAGCAGGGCGAGTGTGGAGACCACCAGCGTGGTCAGCAGCAGTGCGCGCG
GCATCGTGTCGTCCTTCCTTGGATGCAGCGACGATAGCGGATGCGGGCGACCGATGGCCA
GTTCATTGTGTGACGCTGTGTATCGTCAATGGAAATCGCGGCTGTGGCTGCGCAACCCCT
GCAACAGTTCATCCAGGCAGTGCATGCGCTGCACGATGACATGCTGCACGCCATCGACGC
GTTCCAGGCGGCCGTCGATCTGCATCAGCCGGGTATCGACCAGGACCCGGTGCTGGCGAT
CGGCCAGGTGCCGCCAGACCACGGCATTGACCATGCCGGTCTCGTCTTCAAGGGTGAGGA
AGGTAACGCCACTGGCGGTCTGCGGGCGCTGGCGCATGCGGACCAGGCCGGCGATGCGCA
CGCGACGGCCATGGCCGTGGCCCGCAAGCTGCGCGGCATCCAGGCAGCCGCGGCTGCGCA
GTTGCGTGCGCAGGAACGAGATCGGGTGGCGGCCGAGGGTGGTGCCGATGCTGCGGTAAT
CGGCCTGCATGTCCTCCCAGGCGCTGGGCAGGGGCAGCGGCACGCGTGCTTCAGCGGTGG
CGCGGGCCTGGTCGAACAGCGGCAGCCGGTTCTCCACGCCGGAGATATCCCAGCGTGCAC
GATGGCGATGGCCGCTGAGCCCGCGCAGCGCACCGGCATCGGCCAGCAGGCCCTGCTGGC
GGCGATCCAGGGCGGTGCGCTGGCACAGGTCGCCCACATCGTCGAACGGGCGCCGTGCAC
GTTCGCGCATGATGGCCTGTACAGCCGCTTCATTGCAGCCGTCGACCAGGCGCAGGCCGA
GCCGGATCGCGGCCGCGCCCCTGCTGAAATCCAGCGTGCAGTCCCAGTCGCTGTGGCGCA
CGTCCACGGGAAGCACGCGGATGCCATGCCGGCGCGCGTCCTGCAGCAGCTGGTCGGGGC
TGTAGAAACCCAGCGGCTGGCTGTTGATCAGGCTGGCGGTGAACGCGGCCGGATGGTGGC
ATTTCAGCCAGCAGCTGTTATAGGTCAGCAGGGCGAAGCTGGCGGCGTGGCTTTCCGGGA
AACCGTAATCACCGAACCCCTTGATCTGCTCGAACAGGTGCTCACCGTATTCGCGGCTGA
AGCCGTTTTTCAACATGCCTGCCAGCAGTTTTTCACGATGCGGTTCCAAGCCGCCACGGC
GTTTCCAGGCCGCCATCGAACGGCGCAGGGCATCGGCCTGGCCAGGCGTGTAACCGGCTG
CTTCGACCGCCAGCTGCATCACCTGTTCCTGGAACAATGGCACGCCCAGCGTGCGTGCGA
ACACGCGTTCCAGCTGCGGTGGGTAGAGCGGGTTGTCCGGGTCGTTCAACGCGTCCGGTC
CCTGTTCGCGCAGGATCCGGCGCCGCTCCAGATAGGGGTGCACCATGTCGCCCTGGATCG
GGCCAGGGCGCACGATTGCCACCTCGATCACCAGGTCATAGAACGTGCGTGGCTGCATGC
GCGGCAGCATCGCCATCTGTGCGCGCGATTCGATCTGGAACACGCCGATGGTGTCGGCGG
CGCAGATCATGTCGAAGGTCTTTGCATCCTTGGGCGGGATCGCATCCATGCGTCCTTCAT
GCAGGCCATGCTGTTTCAGCATGGCCAGGCACTTGCGGATGGCGGTAAGCATGCCCAGCG
CCAGGCAGTCGACCTTCATCAGGCCGGTGGCATCCAGATCGTCCTTGTCCCATTGGATGA
CGGTGCGGTCGGCCATCGCCGCGTTTTCCACCGGCACCAGGGTCGACAGGGGATGTTCGG
AAATCACGAAACCGCCGGGGTGCTGCGACAGGTGGCGCGGGAAGTCGATCAGCTCGGCGG
TCAGCGCCAGCAGGCGCCGCATCAAGGGCGTGTCCGGATCGAAACCGCGCTCGCGCAGGG
TTTCCGGCAATGGGATGTTGCCGCCCCAGTGGTCCATCGCCGCGCCCAGTTCGTTGACCT
GGTCCATCGGCAGGCCAAGTGCACGCGCCACGTCGCGGATCGCGCTGCGGCCACGGTAGC
TGATTGCCACCGCGGTCAGTGCGGCGCGCTCGCGGCCATAGCGCTTGAACACGTACTGCA
GCACTTCCTCGCGGCGCTCGTGCTCGAAATCGATGTCGATATCCGGTGGCTCGTCGCGCT
CGGCGGAGATGAAGCGCTCGAACAGCAGGTTGCTGCGTGCCGGGTCGATCTCGGTCACGC
CCAGCACGAAGCACACCGCGGAGTTGGCCGCCGAGCCGCGGCCCTGGCAGAGGATGTCCT
GGCTGCGCGCGAAGCGCACGATGTCCTGCACGGTGAGGAAGTACGAGGCGTAGTTCTTCT
GCTTGATCAACGCCAGTTCGTGTTCGATCTGCTCGCGTTGTTTCGGTTCGATGCCGCCTT
TCCAGCGCCAGGGAATGCCACGCTCGACCAGCACGCGCAGCCAGCTGTCCGGGTCATGCC
CCTCGGGCACCAGCTCGCGTGGGTAGGTGTACTGCAACTGTTCCAGGGTGAAGTGGCAGC
GCTCGGCGATGCGCAGGGTCTCGGCCAGCAATTCGGGCGGATACAGTTGGGCCAGCGCGG
TGCGCGGACGCAGATGGCGCTCGCCGTTGGGGAACAGGCGCCAGCCAGCCTCGGCCACGC
TGCAGCGGTGGCGGATCGCGGTCAGGGTGTCCTGCAGGGCGCGGCGGCGGCGCACGTGCA
TGTGCACGTCGCCACTGGCGACCAGCGGCAGGCGGTGGCGTTGGCCGAAGGCCTGCAGCT
GCTGCAGGCGGCGTGCGTCGTCGTGTTCGTGGTGCAGCTCCACCGCCAACCACAGCCGAT
CATTGAAGCCGGCGCGCAGCAGTTCCAGGTCGGTGGCGGCCGGTTGCCGGTCCAGCCACA
GGCACAGCAGGCCGTCGGGCAGGCCGAGCAGATCCTCGCGCAGGCAGCGGTACTCGCCCT
TGGCTGCGCGCCGCCGGCAGGTGGTGATCAACTGGCAGAGCCCGGCATAGGCGGCCTGGT
CGGTGCACAGCAGGGCCAGCTTCGGCCCGTCCTCGACCTGGAATTCGGCGCCGACGATCA
GCGCCACGCCATGCGCCTTCGCCGCCTGCCAGGCGCGCACGATGCCGGCCAGCGAGCATT
CGTCGGTGATCGCCAGTGCCCGGTAACCCTGGCCAGCGGCGCGCGCGAACAGTTCTTCGG
CGATCGAAGCACCGCGCTGGAAACTGAAGGCCGACAGGCAGTGCAGTTCGGCGTAGCCGG
GCAGTTCGCTGTGCATGGCGGCTCAGCCGAACCAGCCGTGCAGCATCCACGGCGCATGCG
GATCGTTGCGCTCACGGAAGGCCCAGCCGCGCTGGCCGTGTGCGGTTTCCACCACGTAGT
AGTCGCGGCGTGCGTCGGCCTGGTCCCACCAGCCCGATTCGATCCGCTCCGGCCCGGCGA
CGATGCGCAGGCGCGGGTCACGCAACGGTTGTGGGGTGTCCAGCAACCAGCCGGGGCGCA
GTGGCCAGTACGACGGGGGCTTGGCCGGTGGCTGGGTGCCACTGGCGCGTTCGGGGCGAT
GGTCGGCCTGCACCGCCAGCGGCTGCACGGCGTCATCACCCAGCCGCGCACGCAGGCGCT
CGCGCAGCTGGTTCCAGGGCATCGCCTGCGCCGGCCGGGTATCGAACAGGTCACGCGCGG
CGGGCACGAACGGTGGCAGCTGCTCGGCCTGCAGGCGCAGTGCGCGGCTGCCGGCCGGCA
GGGCGAACGCTTCCATGCGGTTGCGTGCGATCTCGAACAGCAGCGCAGGATCGCGTTCGG
GGGCCAGCAGGCCGATGGTCAGCACGCTGGCCGGCAGCAGGTCGTGCTCGAAATGCAGGT
CGAAGCGCTGCACGCCGCCATCGCGCGAACACAGGAAGGCGGCCAGGTCCAGCAGCAGGC
GGCGCAGCGGGAACAGCAGGGCCTGGCTGGATTCGATCTCGTATTCGAATTCGATGCGCG
CATCGAAACGGTCCGGTGGCTGGTAGTAGCGCAGCGGCGCGGTGGGCAGGCCGCGCAGTG
CATCCAGCTGCTGCAGTACCTCCGGTGCGAAGCGCCGGGCCAGGCTGTCACGCGGCAGCT
CGAGCACCGCACCCAGCGTGCGCAGGCCGGAACGGCCGAGCACGGTCACCGCGTCGCTGG
GCAGGCCGCAGCGCGGCAAGGGTAGCTGTGCCAGTGCCGCTGGCAGCTGCTGCGCATCGA
TGCCGAGGCCGTCGTGGACGTTGGCCAGCACGCGCGCGGCATGTGCCGTGGGGGCGGCCA
CCAGGCGGTGGCGGAAACCGAGTTCATGCAGTTCGTTGCGCAGGCGCTTTTCGATCGTCA
GCCAGTCACCGAACAGGGCACGGCTGGCGCCGATTTCCAGCACCAGTGCATGCGGGAAAT
CGAGGCTGACCTGCGAGCTGTAGGCGTAGGCCCAGCTGGCCAGCAGCTGCCGGGTGTGCT
GTTCCGCGTCAGGGTCGTAGTCGTGCAGGTGCATGTCCTGCACCAGCACCTGCGCAGCCG
ACAGCAGCATGCCCGGGCGCAGCCCTGCTGCGCGCGCGGCCGGGCTGACCGCACGCAGCA
CGCGGCGCTGCGCTGGGCCCTGCAGCAGCACCAGTGGCCGCTGGGGGTCCGGCTGCAGGC
GCAGCACGCTGTCCAGCGCCAGCTGCGGCAACAACAGGCAGGCCCAGTGCATGGCGCGGC
CTCAGTGGGTGATGGCCAGTGGCAACGGCTGCGCGGGTGGCAGGCCGCCACGGCACTTCA
GCACCCTTACCTGGCCGTGGTCGAGCTGCAGGCGCAGGCTGGCCGGGGAGGGGTTGCGCG
CTGCCTGCGCCTCGCGGAACACGAAGCCCAGGCACTGGCCGCTGTCGGCGGCGACCTGCA
GCCGGCGCAGGGCGCGATCGTCGGCCTGGTGCGGCCAGCACAGCACCGCCGCGCAGGCGG
CAGAGCGCAGGCATTGTTCGGCCGCCCACAGCGCCTGCTTCGGCGCAGCGTGGATGATCT
GCAGCTGGGCCAGATCCAGCCCGGCCGCGGCCCAGGCCGGGGCATGCGGGCGATAGGGTG
GGGCGACCAGCACGATCGGGCGGTCGCGCTGGCTCAGCCTGGCCAGCGCCGGCCAGACCA
GGGCCAGTTCGCCAACGCCCGGCGCCGCCTGCAGCACCTCGCACAGCCCGCTGGCCGGCC
AGCCGCCGCCGGGCAGGCGTGCGTCCAGCGCCGGGTGGCCGCTGGCCAGGTGGTCGCTGG
CCGGCCCCTGGCGGGCCGGGCCGCGCCACAACTGGCGGCCGTCCAGCAGCCGGTCGAGGG
CGACGACGGCGCCCATCAGCCGGTCCTCCAAGGGAGGCGCCGGGCGGGCTGGAAGCGGCA
GGAACGGGCGGAAACGACAGGCATGGAGCGAGTATCGGCGGGCTGGTATCAGGGGCTGAG
ACCAGACATGCTACTCGCCTTGTGAGTAGAATTACTAATGAAATTGGCGGGCCGGGTTTC
AGGTTGCTGAAGTGGAAAAGGAGTGCCGAGCCAGGTCGGCACCCACAGGGCCCGGTTACG
GGCGGACCGGCAGCGCGACCGGGCGCAGCGGCGCGGCATCGCCGCCGCGGATCTTCAGCG
GGCCGCCAATGAAGGCGAACTCGTAGACCTTGTCGCGGGCCAGTTCATCCAGCGCCACCA
GTTCGATGATCGGCGCGCCCTGCTGGGCCAGCAGGTAGGTGTGCAGCGGCACGTAGTCGT
CGGCCACCTCCGAGGGGAAGGTCTCGAAGCTCAGGTTGTCGGCGCCGACGATCATCGCGC
CGCTGTCCTCAACCAGGAAGCGCGCCGCGTCCAGGCCCATGCCCGGCGGGTTGGCCATGT
AGGCCTTGGGCTGTTCGAACAGGCGCATGCGGCCGGTACGGATCAGCACCACATCGCCCT
GCTGCAGCTTCACCCGCTGGCGTGCCAGCGCATCCTTCAGGTCCTGGCGGGTGACGCGGT
AGCTGTCCGGCAGCATGTCCACGCCCTTGGCGGCGGCCACGTCGATCAGTACGCCACGCG
CGATCAGCGGCGGGAATTTCTCGATGCCGGTGACATTCCAGCCACGATCGCCGAGATGCT
TGTCGGCCTCGAAGCCGTTCCAGATCTTTCCGTGGATGCCGAAGTGGTTCAGCGCATCGA
TGTGGGTGCCGGTGTGGCTGTACATCGAGAACGCGGTGCCGGTGTAGCTGCGGGTGAGGT
TCATGCTCTCGCCCACGCCCATCGGATCATCCATCACCGTGCCGCGCGGGGTGTGGGTCA
TCCAGAACTGGTAGTGCGGGTCGCCGGCGTCCTGCCAGCTGGGCATGCCGACGTAGTAGT
CGGTGGCCAGGTCATAGGCCTTGCCGCCGCTGACCCGCGACAGGATCGCCGCACGCGAGG
CTTCGGTAATCAGGTTGAGCCGGCCGATCTCGTCCTTCGGCCCCCAGGGGCTGGTGCCGA
CCTGCTGGCCGGAGGGAACGCGTTCGTGCGCGGACACGGTGGTGGACGCCGCGGTGCCGG
CCAGCAGCAGGGCCAGCGCGCTGGCCAGGATACGTGGGGTCATGGGGGAATCTCCTTGCA
GGGTGGGGAGGGTGCGGCTCAGGCCGCGACCAGGGGCGCCAGGGCCTGGCGCAGTTGCGG
CAGCGGCAGGGTCTGCAGGCGCAGGCCGTTGCCGCCGATCACGGTGGGAATGGAGCGGAT
GCCGAGGGCAGCGGCGTCGGCACGATCGGCCTGCACGCGCTGGCGCACTGCGTCGCTGCG
CATGTGGTCAGCGAAGGCACCACGGGGATGGCCCAGTGATTCGGCGATATCCAGCAGCAC
TTCGGCGTCGCCGATGTTGCGGTGCTGGTGCAGGTGCGCCCATTGCACCGCGTCGAACAT
TGCGCCATGGGCATCATTGCCGCCGATCAACCCTGCGGCCTGGCAGGCCAGTGCGCCGAG
CCAGCCGGAGGGATATTCGAAGTCCTGTGCGCGCATGCCTTCGATATCGATGCGCGCGCT
GTCTTCATGCGCGGCGCAGTCGGTCCAGTGGCGCAGGATGATCGCCTTGGCGCGCTCCAT
CGAGCCGAACACCTCGACCATCTGCGCGCGCGAGTCCTGCAGCACGAAGCTGCGATGGCG
CACCTGGATGCCGAGTTCGGCCGAGACCTGCTGCAGGCGCGGGGCCAGCACGAAGCACCA
GCCGCAGACCACGTCGTGGAAGAAGTCGACCACCGGCGCGGCGGTGGCGGGGGAAGGAAC
GGGAGACATCTGCCTGCCATCGGTGAGAGGGAGGCGGCAGATTAGGCAGCGCGGCGGGGC
CGAAACAGCGCGCCGTGGGCAGCTCAGTTTTCGCTGGCGGTTACGAATCCAGGCCGGCGC
AGCGGGGCAGCTCGGCGTGCAGGAAATCGATGAAGGCACGCACCTTGGGTTGCAGGTGGC
GCGACGTGGGATAGACCGCATGCACGAAGCGTGGCGGATAGCGGTGGTCGGGCAGCACCT
GTTGGAGTTCGCCACGGGCCAGCGCTGGTGCCGCCAGGAACGAGGGCAGGGCGCCGATGC
CCATGCCGGCCACCAGCAGGTCGCGCAGCAGCAGGCTGTTGTTGACGGTGACGCGCGCCG
GCAGGGTGATGGTCACCTGCCCATCCGGGCCGAGCAGCGGCCAGCTGCCGGGGGAGTCGG
ACAGGCTGTAGGCCAGCACACTGTGCACCTGCAGATCGTCCACCGACTGCGGTGCTGGAC
GCTGCCGCAGGTAGGACGGGGCAGCGCACAGCACCTGTTGCAGCGAGGCAAGCCGGCGCG
CCACCAGTCGCGAGTCGTCCAGCTCGGCACGCAGCCGCAACGACACATCGAAACCCTCAC
CGACCGCATCGAGCAGGCGATCTTCCATCACCAGGTCCAGCGACAGCTGTGGATGCTGTT
GCAGGAAGCGTGGCAGCAGCGGCGACAGCGTGCTCAGTGCGAACGACTGCGGTGCATTGA
CACGCAGGCGCCCGGCCACCTCGCCACGCTGTTCGGCGATGCCACGTTCCAATGCGTCCA
ATTCGTCGAGCAGGCGGCAGCATTCGCGGTAATAGGCGTGGCCGGTCTCGGTCAGGCTCA
TGCGCCGCGTGGTCCGCTGCAGCAGCACCACGCCCAGGTGCGTTTCCAGCGCGCGCAACT
GCTTGCTCAGCCCGGCCGGCGACATGCCCAGGTCTTCGGCAGCGCGGGCCAGCCCGCCGC
GTTCGACGATGCGGCGGAAGGCGCGCATCAGGTTGAAGGAATCCATGCCGGTACCGGGCG
CGATGAGGGCGCCATTGTAGATCCACGCCATCCGTGGGTGGGGGAAACGCGGTGTCGGCC
AAAGGGGGGATATCCACCGAGGCGGGGCGGGTTGCGCCGTTTGTTCAAGCGCGCAACCGT
CGTGCCGCGCCAGCATGCAGGCCCCTCACGTTCCGGGTTGCCCATGAAACACTGGATCCT
CCGCCTGTATGCCCCGTTGTTCCTGCTCGGTTTCGTTGCCGCCGCCGTCGTCTGGGTCGG
CCACCTCCATGGCGATCCGCTATGGCTGCTGGCCTTGCTGGCGGTCGCCATCGCGGTTTC
GTTCGCTGCCGAACGTGCCTGGCCGTATGACCCCGCGTTCAACCACGACCACGGCGACAG
TCTGCGTGACACCCTGCATGCACTGGTCAACGAAAGCCTGAACCTGCTGTCGATCGCTGC
GGTGCCGCTGCTGGCAGCGCTCCTTCCGTGGCAGCTGTGGCCGCTGCAGTGGCCGTTCGT
TCTGCAGGTACTGCTGGCCATCGTCTGCGCCGACCTTGGCATTACCCTGGTGCACTACGC
CAGCCATCGCATCGGCTGGCTGTGGCGGTTGCACGCGGTGCATCACAGCGTCACCCGCAT
GTACGGCTTCAACGGCTTGATGAAGCATCCGTTGCACCAGGCGGCCGAAGCAGTGGGCGG
CGTACTGCCGCTGCTGCTGTTGGGCCTGCCGATGCCGGTGGCTGCGGTGCTGGCCTTCGC
CATTGCCATCCAGCTGCTGCTGCAGCACTCCAACGTGGACATGCGCCCGGGCCTGCTGGG
CCGGGTGATGGCGTGGGCGCCGCTGCACCGCTTCCACCACATGCGTTACGGCACCGCTGG
CGACGTCAACTTCGGCCTGTTCCTGACCGTCTGGGATCACCTGCTGGGGACCGCCTTCGA
TGCGCCGGGCTATCGGCTGCAGCAGCGCGACCTCGGCATCGGCAGCCAACCGGACTATCC
GCGCGATTATCCGGGACAGCTGCTGGCGCCGTTCCGCGAACTGCCGCACGGCGAGGTGCC
GGAGCTGCCGGAAGGTCTGCGCAGGCGCGGATGACCGTGTCAGGCCGCGTGAAGCTGCAG
GCCCTGCAGCTGCGCGGCACCGATACCGAACATGCGGCGCAGGCTGCGCGACAGATGGGC
CAGATCGGCGAATCCAGCGGCATGCGCACTGTCGGTCAGGGTGTGCCCGCGCAGATGATG
CATGAGTGCGCGGCGCAGCCGCTGCCACAGCACCCAGCCGCGCAGGGTCACCGCCAGATC
AGACTGGAAACGCCGGTGCAGCTGGCTGGTCGACAGGTGCGCCGCCCCGGCGATATCGGC
GGCCGGCACCGGGCCGGGCAGGTGCTGGGCGATACGGGCCAATGCCGCCTGCACGCGGCG
GTCCAACGGTTGCGGGCGGCTCAGCCGGGGCAGCCAGCCGTGCAGTTCCAGCGCGTTGCC
CGGCAGTGCGTGCAGGTATTGCTGGATCTGTGCGGGATTGGCATGCGTCGGCTCAAGGAA
CACCGTGCAGCCTGCTTCTGGCGCTAACAGGATCGCGTGCGGCTGGAATGACGGCAGCCA
CAGCCGCTGGCCTTGCTGCTGCACGCCATCGACCTCGACCTTCCAGGCTGCGCCATCGCT
GAGCAGCAGTTGATGGGCGTAGTGCGCGTGCGCGGCGCTGTCACCGGCATGACCCTGCAG
CACGGCCACGTGAGCATCCAGCAGCAACGTGCCATTCCAGGGCAGGGCGGGGGAGGACAT
TGAGGGATTGTAGATCCACGCCATGCGTGGATGAATCTCAATCGAAATCGATTATTTCGA
CAGACGGATTCACGGCGTCCCCGCAACCGGCCCCCACCCCCGCCAACCCACAGGAAGCCC
GCTTTTGCTTCGGCTGTTGCTTCTGAGGTTGCCGGCCAGCGGCCGGCACTACCGCGGGTG
CCGGGCGCCGCCCGGCCGTGCGCCCCCTCAGCGCCCGTGCGGATCCGGCCGGTGATGCAC
GTATTCAACCACGGTGCCATCGGGATGCACCGCATTGAACGCCGCCCCGGTCGGGACTAC
CTGCAGCGGGAAGATGATCTCGGCGCCGGCGGCGACCAGTTTGTCGTGATAGGGCCGAAC
GTCATCGACCAGCAGTGTCCCCGTGGTCGAGGTGAACGGTGCCAGTGCCGCCTGGCTGCC
TTCGATCAGCAGGAAGGCGCCGACCATCGCCAGGCGCAGCCCGGCTTCCGGGAACGGGAA
CCCCGCATCGGCTACCACGCCCTGCAACTGCTCGTAGAACGCCACGCTGCGCTCCAGCTC
GCCCGGGGCCACAAACACCCGGATCAGCACGCGCGGCGCGCGCTGGCTGGAGGTGTCACA
GCGGTCGCGCCAGAGATGATCGAAGTCGCGATGTACGGTCATGGGCTCGATTCGTGGCCA
GGGATCTCCATTATCAGCAGCCTCGCGCGGCGCGCTGATGACCGCCAGTGATGGCCTGAT
AACCATTGGCCGGGTTGCCTCTGTGACTTAGGTCCTGTTGACAGGTGTGAACGCCCTCGC
ACAATCTTCACAGGATTGGGTCGCCCTGCGCGGCCCGGGCAGGCAGGTTGTCACGCCGGG
AGGAGGGTCCCGCGCGCAGACCGGCCCGTCCATCGGCCTGCGGGGCGTTGCTTGGCAACC
CCTGCGCGGCATGAACGCTGCACCCTTCGGCGGCACTTTCCCTGGACCGATTGCCTTGGC
AACGGAATTACGCCTGCCGATGAAAACGTTTACAAAACCGCTTGCACTGTCTCTGGCCCT
GTCTGCCGCACTGGCCGCTCCGGCCTGGGCCGACCCGGCCGCGTTCACTGTGCTGACCCT
GGAACAGGCGCCCCACGCCGAGGCGATGCCGGCGCTGGCCGCGCAACTGAAGAGCCTGAA
GGTGGACGCGGTGAGCGTGCGCCAGGTGCAGCGCGGCATCGGCCAGGTCGATCCGCTGCA
GGTGCTGGCCGATGGCCTGGGCTACGAGTACCGCTTCATTGCCGCCGGCAAGGACGATGG
CCAGACCCAGCGCGGCCAGGCTGTTCTGACCCGGCTGCCGATCGCCGCTGAATCCGGCCC
CGACCAGCCGGGCCTGAACTACCTGCGCCTGGACGACGGCCGCCACACTGTGGCGGTCTA
TACCGATGCCGGTGCAGGTGCGGCGCAGCTGCCGGCGCTGGTCACCCGTTCGCGGCTGGG
TGCACCGGCGGTGCTGCTCGGCGCGGTGGCCGGTGAATCGGCCAAGGCCGCAGGCTTCGA
TCCGGCGCGTGTGGCGCTGGAAGCCGATGCCAGCTATTTCAGCGACGGCTTCCAGGCCGC
CAGCAGCGCGCCGTTCAAGGTGGAAGGCAGCACGCTGCGTGCCACCCTGCTGACCCTGGC
CTATGCCGCCGACAAGCACGGCGACACGCCGTGGATGGACACCACGCTCAACGCCGATGC
GCGCGCTGCGCTGCTGCTGAAGGCGATGACCGAGGATGAGAAGTTCCAGATGCTGCACAG
CTACTTCGGGCTGGGCAAGGACGGCGGCCCGCTGCCGGAAGGTGCGGTCGGTTCGGCCGG
CTTCGTGCCGGGCGTACCGCGGCTGGGCATCCCGTCGCAGCAGTCGGCCGATGCCGGTGT
CGGCGTGACCAATCCGGGGGGCATCCGCCCGGGCGACTTCGCCACGGCGATGCCATCGGG
CCCGTCCACCGCATCGAGCTGGAACCGCGAAGTTGCCTTCGCCGGTGGCGCCACGATGGG
CCGCGAGGCGTGGCAGCAGCGCTTCAATATCCTGCTGTCGGGCAGCGTCAACCTGCAGCG
TGACCCGCGCAACGGCCGCAACTTCGAGTACGCCGGCGAAGACCCGCTGCTGGCCGGCTC
GATGGTTGGCGCGCTGATCCAGGGCGTGCAGAGCCAGCACGTGATCTCCTCGATGAAGCA
CTTCGCGCTGAACGACATGGAGACCCGTCGCAACTTCCACGACGTGCGCATCGGCGAACA
GGCCATGCACGAGTCGGACCTGTTGGCCTTCGAGATCGCGCTGGACGCCGGTCGCCCGGG
CGTGGCGATGTGCTCGTACAACAAGATCAACGGCACCTACGGCTGCGAGAACGGCTACCT
GATGAACCAGGTGCTGAAGCAGGAATGGAAGTTCCCCGGTTTCGTGATGTCCGACTGGGG
TGGCGTGCACAGTGGCTCGAAGGCTGCGCTGGCCGGCCTGGACCAGCAGTCGGCAGGTGA
GGTGTTCGACGCGGCGGTGTTCTTCGATGAACCGCTGCGCCTGGCCGTGCATGGCGGCGT
GGTGCCGCAGGCGCGCCTGAACGACATGGTGGCGCGCATCCTGCGCACGATGTTCCTGCA
TGGCAACTTCGACAACCCGCCGCAGCACCAGAAGGTGGATGCCGAGGCCGGCTTCGCCGT
TGCCCAGCGCACGGTGGAGGAGGGCAGCGTGCTGCTGCGCAATGAGGGCAACCTGTTGCC
GCTGGCCGACAGCGTGAAGCGCATCGTCATCATCGGCGGCCATGCCGACAAGGGCGTGAT
CGGTGGCGGTGGTTCATCGATGGTGGGCGTGACCGCCAAGGGCACCAACGCGGTGCCCGG
CGTGATGCCGACCACCTGGCCGGGCCCGGTGATCTTCCATCCGTCCTCGCCGCTGGAATC
GCTGCGTGCGGCGCGCCCGGACGCGACTATCACGTATGTGGATGGCACCAACGCCGCTGC
TGCGGCCAAGGCGGCCGCGCAGGCGGATGTGGCCATCGTGTTTGCCACGCAGTGGGCTGC
CGAATCGGTGGACCTGCCGGACATGCAGCTGCCGGACAACCAGGATGCCCTGATCTCGGC
AGTGGCCAAGGCCAACCCGAAGACCGTGCTGGTGCTGGAAACCAACGGCCCGGTGCGCAC
ACCGTGGCTGGCGCAGGTGCCGGCGATGCTGCAGGCCTGGTACCCGGGCATCCGCGGTGG
CGAAGGCATTGCCGCACTGCTGACCGGCCAGGTCAATCCGTCCGGCCGCCTGCCGGTGAC
CTGGGTGACGGACGAATCGCAGCTGCCGCGCCCGCACATCGACGGCCTCGGCTTCAAGCC
GGCCAAGCCGTTCGGTGATGTGTTCGATTTCGATATCGAAGGCGCCAACGTCGGCTACAA
GTGGATGGCGGCCAAGGGCCTGACCCCGACCTTCGCCTTTGGCCATGGCCTGTCCTACAC
CTCGTTCGCCTATGACAACCTGAAGGTGAGCGTGGAAGGTTCGCGCCTGGTCGCCAGCGT
CGACATCCGCAACACCGGCAAGCGCGCCGGTGCCGACGTGGCCCAGCTGTACCTGAAGCT
GCCGGCCGGCAGCACCACGCCGATCCGCCTGATCGGCTATGACAAGGTGACCCTGCAGCC
GGGCGAACAGCGCCGCATCCGCATCGAAGCCGAGCCGAAGACGCTGGCCCACTACGATGC
ACAGGCGCGCCAGTGGAAGATCGACGGTGGCACCTACCAGGTGCAGCTGTCGCGCAACGC
CGCCGAACCGCTGCAGACGGTGGACGTGCAGCTGGTGGAGCAGGTGCTGCGCTGAGGCTT
GAAGGCACGGCCCGCAAGGGCCGTGCCTGAAAAAGGGGACGGAGGGGATTAAGTCGTTTA
TGCATAAACGACTTAATCCCCTCCGTCCCCTTTTCATATGGCGAACCACCCGCGCAGGAA
ATCGATCAGCTGCCGCACCTTCGGCGAGGGCTGCGTGCTGTGCGGGTAGACCGCGTACAC
GCTCTGCTGCGGGAAGCGGTGCTGGCGCAGCACCGGGCGCAGGCGGTCCTGGGCCAGGTC
GTCCTCGATCAGCCAGCGTGGCAGCACGGTGACCCCGGCGCCGGCCACGGCGAAGGCGCG
CAGGCTGCTGGCACCATCCACGCGCACCACTGCATTGCCCGGATTGGTGGCAAACAAGGC
GTCGCTGCCGTCGGGCGCGACCACCGGCACGTCGGCCAGGCGCGGGTAACCCAGGCGGGG
CAGGGTGCCCAGCTGGGCCGGGTCATCGGCCGCATCGGCAGAGGGCAGGCGTGCCAGCAG
TGACGGAGCCGCCACCGCGCACAGCGGGTGCCGTTCCAGTTCACTGGCATGCAGGCCCGA
ATCGGGCAGACGGCCGAGACGGATCGCCAGGTCGAAGCGCTCGGGAATCAGGTCTGCCGG
CGCGGGAGACGTGGACAGATGCAGCTGCAGGGCCGGATGCCGCGCACGGAAGGCTTCCAG
TGCGGGAATCAGGCGAAGCTGCGCGTACTCCGGGGTGGTGGTCAGGCGCAGCACACCCTG
CAGCTGGTGCTGGTCGCGCCGCGCGGCATCGATTGCCGCCTGCGCGGCATCCAGCGCCTG
TACGCAGTGCTGCAGGAACTGTTCGCCAGCGTCGGTCAGGGCCAGGTGGCGGGTACTGCG
CAGCAGCAGGGTCACGCCCAGCTCCTGCTCCAGCCGCTTCAGGTTGAAGCTGACCACCGC
ACGGCTCAGGCCGAGCCGATCGGCCGCTGCGGTCAGGCTGCCGGCCTCGACCACGGCACG
GAAGATATCGAAGCGATCGAGGCTGACCATGGCGATTCATTGTCAAAACAGATTTGACAG
TGTTGCAGGTGTTGTCGTGTTTTTCCAACAAAGCCCGGACGGCATGCTGGACGCTTCCTT
GCTGGAGCGCCGCCGATGCCGTCCCCCCGCCTGCGCCATGAGGCGATCTTCCTGCTGGTG
TTCGCCCTGGATCTGGTCAACATGTTCATCGCCACGGTGGCCTATCCGGCACTGGCAGCG
GAACTGCACGCTGATGTCGGTACCCTGGCCTGGGTGGGCACCGCCTACATGCTGGGCCTG
AGCGTGGTGATTCCGCTGGCGCCCTGGTTGGCCGCGCGCTGTGGTGAGCGTCGCCTGCTG
CTGGTGGCGTTGCTGTTGTTCGCGGTTGCCGCTGTGCTGGCCGGCGCCGCACCGGGTATC
GGCTGGCTGCTGGGCTGGCGCCTGCTGCAGGGGCTGGCCGGTGGCCTGCTGATTCCGGTG
GCACAGGCGGCAGCGTACCGACAGTGCACGCCGGACCAGCGTGGCGCGCTGACCCGCCGC
ATCCTGCTGGTGGCGCTGCTGGTGCCCGCACTGGCGCCGGCGCTGGGCGGGTTGCTGGTG
CAGTGGTTGTCCTGGCGCGGCGTGCTCTGGGCCAGCCTGCCGTTGGCGGTGGTGGCGATC
GGCCTGGTGCTGGCCTGGATGCCGGCCGATGGCGCGCGCAGTGCGCCGCGCCTGCAGGCC
TATGCGCTGTCCACCGCGATGCTGGCGCTGGGCGCGCTGCTGCTGGCGCTGACCTGGCTG
GGTGAACCCGGCCATCGGGCCGCCGGTGCCGTACTGCTGTTGATCGCAATGCTGTTGGCG
GCGGTCCACCTGCGGCATGCACGGCAGCAGGCGCAGCCCCTGCTGCGCTGGTCGCTGCTG
TCCCATCGGGGCCTGCGCCTGGCGATGCTGGTCTATCTGGCAGTGCCCGGTGTGTTCATC
GGCAGCCAGCTGGTCAGTACCCTGCAGCTGCACCAGGCCGGTTACAGCGCGGCACGCATC
GGCGCGTTGATGCTGCCCTGGGCGCTGGCCTCGGCCATTGCGATCACGGCCAGCAAGCGC
CTGCTGGCGCGCTTCGGCCCGGCCACGGTACTGCGTACGGGCATGCTCCTGCAGGCCAGC
GGCCTGCTGTTGATGGCGCTGCTGCCGCAGCCGGCCTTCGCGTTGGCCGGGCTGCTGTTC
GCGCTGATGGGCGCCGGCGGCAGCCTGTGCAGCAGCACCGCGCAGACGCTGGCCTTCCAT
GGGGTCGAGGGCGAAGCATTGGGCGATGCCAGCGCACTCTGGAACCTCAACCGCCAGCTC
AGCTTCTGCCTGGGCACCGCGGCCATCGCGCTGCTGCTGGCATTGGCCATGCAATGGCTG
CCGGCCCACGCCACCGGCATGGCGCTGGGTCTGGCCGCGGTACTGACCCTGCTGCCGATG
GCGCTGCTGCGCCGGCCGCAGTTGCTCACCCTTTCGCAACCGGAGAACATCTGATGGATA
CCACCGCAGAACATGAAATCCACCACCTGCACGACAAGCTGCAGGCCTGGTTCCGTGCCG
ATGTCGGCGCCGATGCGCTGGAGGATCTGATGGCGCACTTCAGCGCGGACTTCAGCATGG
TCGGCATCGCGGGTCGCCGATTGGATCGGCAAGCCGTGCAGGCGTTGTTCGCGGGCGGTC
ACGGCGCGCGCCCCGGGCTGCGGATTTCCATCGACGCCGTGCACGCGGTGGAAGCGCCTT
CACCGCTGGCGGTGCTGCGCTATCGCGAAGGGCATTCGCTCGATGGCGGCACGCCTGCAT
GGCGGGAGTCACTGGCGGTGCTGCGGCAGGAAGAGGGTCGCTGGCGCTGGCTGGCACTGC
ATGAGGTGGTGGTGGCCTGATGTTGTAGAGCCGAGCCTACGCTCGGCTGCTCTTCGGGTA
GGTCGCGGCGGTCTGAGCCGAGCGTGGGCTCGGCTCTACAGGACGCACTGCCCCCACATT
GGCCGCACATGTGCCATCAGTCCTGCCTGCATCCACCGCAGAATGCAAAGCCCGCACACA
CTTCATGGCTCGGGGCAGGAGTAGGCTTGGAGCTTTCCTGCCGGGAGGGGTTGTCCATGC
GTGTGCGTGCCGTCGCTGTAGCCATTGCCCTTTGCCTGTCCAGCGCCGTGCTGGCCGCCG
ATACCCCGCCGATGACCCCGGACATCAGCGGCAAGCCCTTCGTTGCCCCCGATGTCGGTC
GTGACTACGACAAGCGCGTGGTGATGGTGCCGATGCGTGATGGCACCAAGCTGTATACGG
TGATCGTGGTGCCCAAGGGTGCCCGCAATGCCCCGATCCTGCTGACCCGCACCCCCTACG
ACGCTGCTGGCCGTGCCAACCGCAGTGACTCGCCGCGCATGCGCGACCTGCTGCCACAGG
GCGACGAGGTGTTCGTCGACGGCGGCTACATCCGCGTGTTCCAGGACATCCGTGGCAAGT
ACGGCTCCGAAGGCGATTACGTGATGACCCGGCCGCTGCGCGGGCCGTTGAACAACACCA
GGGTGGATCACTCCACCGACGCCTGGGACACCATCGACTGGCTGGTGAAGAACGTGCCGG
AGAGTAACGGCAAGGTCGGCATGCTCGGCTCGTCGTACGAGGGTTTCACCGTGGTGATGG
CGCTGACCGACCCGCACCCGGCACTGAAGGTGGCCGCGCCGCAGAGCCCGATGGTCGATG
GCTGGATGGGTGACGACTGGCTCAACTACGGTGCGTTCCGCCAGGTCAACTTCAACTATT
TCGCAATGCAGACCGAGAAGCGCGGCAAGGGCACGCCGCTGCCCAGCCTCGGCTATGACG
ACTACAGCACCTTCCTGCGCCTCGGTTCGGCCGGTGACTACGCGCGTTTCACCGGCGTGG
ACCAGCTGACCTGGTGGAAGAAGCTGGTCGAGCACCCGGCCTATGATGGTTTCTGGCAGG
GCCAGGCGCTGGACGCGGTGATGGCCAAGACACCGTTGAAGGTGCCGACCATGTGGCTGC
AGGGCCTGTGGGACCAGGAAGACATGTGGGGTGCCAACCACGCCTACCAGGCGATGGAAG
GGCGCGACAGCGGCAACAACCGCAACTATCTGGTGATGGGCCCGTGGCGGCACAGCCAGG
TGAACTACGGCGGCAGCGAGCTGGGTGCGCTGAAGTTCGATGGCGATACCGCGCTACAGT
TCCGTCGCGATGTGCTCAAGCCGTTCTTCGACCAGTACCTGGTGGATGGCGCGCCGACGG
CCGATACGCCGCCGGTGCTGATCTACAACACCGGCGAAAACCACTGGGACCGCCTGAAGG
GTTGGCCGCGCAGCTGCGACAAGGGCTGTGCCGCCAGCAGCAAGCCGCTGTACCTGCGCG
CCGGCGGCAAGCTGGCGTTCCAGGCACCGGCGGCGGGCGAGGGGGACTTCGAGGAATACG
TGTCCGACCCGGCCAAGCCGGTACCGTTCGTGCCGCGCCCGGTCCGCTTCGGCGACCGCG
ACATGTGGACCACCTGGCTGGTCAAGGACCAGCGATTCGTTGATGGCCGCCCGGACGTGC
TGACCTTCATCACCGAACCGCTGACCGCGCCGCTGCGCATTGGCGGCGCGCCGGTGGTGC
ACCTGCAGGCTTCGACCAGTGGCACCGACAGCGACTGGGTGGTGAAGCTGATCGACGTGT
ATCCGGACCAGGAAGCGTCGACGCCGGAGATGGGTGGCTACGAGCTGCCGGTGTCGCTGG
CGATCTTCCGTGGCCGTTACCGCGAAAGCTTCAGCGATCCGAAGCCGCTGGCCGCCAACC
AGGTGCTGCCGTACCGCTTCGACCTGCCCAACGCCAACCACACCTTCCAGAAGGGCCATC
GGGTGATGGTGCAGGTGCAGTCCAGCCTGTTCCCCCTGTATGACCGCAATCCGCAGACCT
ACGTGCCGAACATCTACCTGGCCAAGCCGGGCGATTACCAGAAGGCCACGCAGCGGGTCT
GGCACAGCGCAGCGCAGGCCAGTTACATCGATCTGCCGGTGTATTGAGGTTGATGAGTAC
GCCGGGTGCGCGATGCCCGGCGGCGGTAGTGCCGGCCGCTGGCCGGCATCCGCGACGGCG
CGAGAGCGTGTCGACCAAGGTCGACACCTACCGGGGCTGAGTCATGGCATGTCGAATCAG
GCGGCTTTGGTAGTGCCGGCCGCTGGCCGGCTACCGCGACGATGCAGGAGCGTGTGGACC
AAGGTCGACACCTACCGGGGCTGAGTCATGGCATGTCGAATCAGGCGGCTTTGGTAGTGC
CGGCCGCTGGCCGGCATCCGCGACGGTGCAGGAGCGTGTCGACCAAGGTCGACACCTACC
GGAGCGGGGATCCTCACCCCACCTTCGAGGGGCCCGTACGCCAGCGGCTGGGGACCAGGC
CGAAGCGCTTGCGGAACGCGGCGGCGAAGTTGCTGGGGTGGCGGTAGCCGCTGGCGGCGG
CGGCCTGCTCAACCGTCCATCCGTTTTCGCGCAGGCCCTGTTCGGCATGGCGCATGCGCT
GTTCATGCAGGTAGTCGAACACCGAACTTCCATACTGCTGGGCAAAATGGCGGCGCAATG
AGCTGGGGCTCATGCAGGCCAGCCGGGCCAGCTCGACCAGGCTGTGTGCATGGCTGGGGT
CGTCATGCAGGTAACTGCGTACCCGTTCCAGGCGCTCGCGCTGGCCGGCACGCAGCGTGC
GCACCGGGTCGGTCTGCAGATCCTCGGCCTGCAGGCCGAGGGCCAGCAGCTGCAATGCCA
CGCCTTCGCGCCACAGCGCGTCGATGCCGTCCTGCCACGGGCTGTCGAACAACTGGCCCA
GCACCGGCAGCATGGCGTGGGGAATGGCCCAGTGGCGGCATTCCAGGTGCGTGCCAAGCG
CTTTTTCCAGCTGTGGCATCTGGAAAACATCCGCGTCGATGCCACCCGGCACGATCACGC
TGACCCCGCGCAGGCGCGTTTCGCCGGGGTGCGCGCCGGTCATCTCGATCTGGTCGCGAT
GGTGGGCGGTCATCGCGGTGCCGGCACGCAGGGTGAAACTTCCGCGTCGCGGGATACGCA
CGTCGACCTGACCCTGCAGCATCACGCGGATGGCGAGCCCGGGCCGCTGTTGCGCGGTCG
CCACATAGGGGAACCGGTTATGCACGTCGGAGGCGATCAGGCTCATGCCACCGCGCATGA
ACTGTTCGTTGACTTCGCCGCGGCCGGCCCACTGGTCGTCGCGCAGGTGTTCCGGATCAG
CGCGGTAATCGAAGCCGTGGCGTTGGCCGAAGCGGCGGTAATCGGCAAAGGTGAAGTATC
GGGACATCGCTCGGCACGTACAGGAGGGGAGGCGCTGGCACCATGGCCCATGTGCTGCCC
CGCGTAGCGGGCAGCCTGGAAGGCCGGAAAACGCCAGGTTGGAAAAAATGTGTCGAAGAA
ACTGGAAACGTTTCCCATTGTCGCTGCGAATCATTCGCAGGGGATTTGAATACGGTCAAA
CCGATTGGTCATTACGGCCAAGTTGAACGGGGTGCCGGACATACGCCAGCGTTTTGCCGC
TATATCCGTACTTGATTCCCTACATGAACTTCGGTTGAGGTTTCATTGCTGGAACGATCA
TCCGCGGACAGGCTGTTGGTCTGCTCGTCACAGCGGCCGGCGTAAGGTGATGGATTGGCG
GCCGCGCGCCGCATCGCTCCCCCCACCGATGGAGAATGCAGATGATTGATTACCAGCTGA
CCGGCAAGACCGCGATCGTGACCGGCGGCGTGTCGGGCATCGGCCTGGCCGTGGCACAGA
CGCTGGCCGCATCCGGTGCCCGTATTTCGGTCTGGGACCTCAAGCAGGATGCGGTGGATG
CCACCGTGGCGCAGTTGCGCAGCACCGGCGCACAGGCCATCGGCATCGCGCTGGACGTCA
CCGACGATGCAGCGGTGGAGGCGGCGGTGCAGCGCACGGTCAAGGAACTTGACGGCCTGC
ATGTGGCGGTCAACAACGCCGGTATCGGCGGGCCGGCGGCCAGCAGCGGCGACTATCCGA
TCGAGGGCTGGCAGCGGGTCATCGACGTCAACCTCACCAGTGTGTTCCTGTGCCAGCGTG
CGCAGATCCAGGCAATGCGGGCCGCTGGAACCGGCGGCAGCATCATCAACATGGCCTCGA
TCCTGGGCCAGGTGGGCTATGCCGGTTCCACCGCTTATGCGGCGGCCAAGCACGGCGTGG
TCGGGCTGACCCAGACCGCCGCGTGGGAACATGCGGCCGACGGCATCCGTGTCAACGCGG
TGGGTCCGGGTTTCATCAGCACACCGCTGCTGGAGAAGATGGACCCGAAGGTGCGCGCCA
CGCTGGAAGGACGGCACGCGCTGAAGCGGCTGGGCACGGCCGAGGAAGTGGCGGCATTGG
TGGCCTGGTTGGCCAGCGACGACGCCTCGTTTGCGACCGGCGCGTACTACGCCATCGATG
GTGGCTACCTGGCGCAGTGATGCGTTGAACGCAGGGTGCGGTGCCGCCGGGTGTCGCCCG
GCGCTACCGGGTGAACGGACTGTGGTGTGGCCTTCACCTCTGTGCCACGGGGGCCACGCG
ACGCTCCGGGAAAACCCCGGAGCTTGACCATGGAACTCACCCAGGATGTCTCGATCCTGC
TGCGCGTAGCCGCAGCGATGCTGTTTGGCGGCGTGCTCGGCGTCGAGCGCGAGATGGGCA
AGCACGCCGCTGGCCTGCGTACGCACATGCTGATCGCGGGGGCCGCTGCGCTGATCGTCG
GCCTCGGCGACTCGGTGGCCGAGCATTTCCAGCAGGAGCGCTACCGTGACCTGCTGCAGG
TCGATCCGGTGCGCCTGATCGAAGCGGTGGTGGCCTGTGTCGGCTTCGTTGCCGCTGGCA
CCATCCTGCGTGGGTCACGCGAGGACCAGGTCAGCGGCCTGACCACGGCCAGCTCGCTGA
TCATGGCAGCGGCCATCGGGATTGCGGTGGGGATCAGCAAGTACGTGATCGCCATCGGGG
TGAGCGTGCTGTGCGTGCTGGTGCTGGCAGTGATGCGGCGGTTGGAGAAAAGGATTCCGT
AGGGAAGGGCTAGTTGCCGGCCAGCGGCCGCCACTACCGTGAGAGCCGTAATGGTCGGAC
CAATATGAAGTCTAGCCCTATGGTCTAATAGGCACTTCGTCGGAGCGGCGGTTAAATCCG
CTGCAAGTGGTCTGATCGAAATCATTATTGGTACGACCAATAATCGACAGCCACGGCGAC
CCACCGCCTGCGGTGGAGCACATCCCGCCCCAGTCGAGAGCCTTCATGCAGCCCTGGCAA
CACCTGTACGACCCCGCCGGCAACCTGTGGTTGTCCAGCCTGATCGCGCTGCTGCCGATC
GCGTTCTTCTTCGTTGCCCTTGCGGTGCTGCGCATGAAGGGCTGGCTGGCCGGCACGATC
ACCGTGGCCATCGCGCTTGGCGTGGCCCTGTTGTTCTACCGCATGCCGTTGAGCCAGGCG
CTGGGCGCGGCCGGTTTCGGCTTCGTCTACGGCCTGTGGCCGATCGCCTGGATCATCATC
GGCGCGGTGTTCCTCTACAAGGTCTCGGTCAAGACCGGTCAGTTCGACATCATCCGCGCC
TCGATCCTGTCGGTGACCGAAGACCAGCGCCTGCAGATGCTGATGGTCGGTTTCGCGTTT
GGTGCCTTCCTGGAAGGCGCGGCCGGCTTCGGTGCGCCGGTGGCGATCACGGCGGCGCTG
CTGGTCGGGCTGGGCTTCAAGCCGCTGTATGCCGCCGGCCTGTGCCTGATCGTCAACACT
GCGCCGGTGGCGTTCGGTGCGATGGGCATTCCGATCATCGTGGCCGGGCAGGTCACCGGC
CTGGATGCATTCGAGATCGGCCAGATGGCCGGCCGCCAGCTGCCGTTCCTGACTGTGATC
GTGCTGTTCTGGATCATGGCCATCATGGATGGCTGGCGTGGCATCAGGGAAACCTGGCCG
GCGGTGCTGGTGGCCGGTGGCTCGTTCGCCATCGCGCAGTACCTCACCTCGAACTTCATC
GGCCCGGAGCTGCCGGACATCACCGCCTCGCTGGCGTCGCTGGTGTGCCTGACCCTGTTC
CTGCGCCGCTGGAAGCCGGCACGGATCTTCCGCTTCGATACCGAAACCAGCGCCGAGGCG
GCCGCGCAGGCACTGGAGGCACCACGCTACAGCGTCGGCCAGATCGCCAAGGCGTGGTCG
CCGTTCCTGATCCTCACCGCGATGGTCACGCTGTGGAGCATCAAGCCGTTCAAGTCGCTG
TTCGCGGCAGGCGGCCCGTTGGAAGGCTGGGTGCTCAAGCTCCCGGTGCCGGGCCTGGAC
CAGAGGGTGCAGAAGATGCCGCCGATCGTCGACGCGCCGCTCAGCTATGAGGCGATCTAC
AAATTCGACTGGTTCTCGGCCACCGGCACCGCGATCTTCCTTGCGGCGGTGATCGCGATC
ATCGCACTGCGCATGCCGGCCCGGTCGGCGCTGCAGACCTTCGGCGAAACCGTGCGTGAG
CTGCGCATGCCGATCTACTCGATCGGCATGGTGCTCGCCTTCGCCTTCATCGCCAACTAC
TCGGGCCTGTCGGCAACACTGGCGCTGGCATTGGCGCACACCGGCGATGCGTTCCCGTTC
TTCTCGCCGTTCCTGGGCTGGCTGGGCGTGTTCCTGACCGGTTCGGATACCTCGTCCAAT
GCGCTGTTCTCGGCGCTGCAGGCCACCACCGCGCAGCAGATCGGCGTATCCGACGTGCTG
CTGGTGGCGGCCAACACCACCGGTGGCGTTACCGGCAAGATGATCTCGCCGCAGTCGATC
GCCATTGCCTGCGCGGCGGTCGGCCTGGCCGGCAAGGAGTCGGACCTGTTCCGCTTCACC
GTCAAGCACAGCCTGATTTTCACCACGATGGTCGGCCTGATCACCCTGGCCCAGGCCTAC
TGGCTGACCTGGATGATTCCCTGAGCCATGCATGGCTGGCCGACCACCCGCTGTGCGCTT
CGGGCCACAATGGCGCCATGAGCACGCAACGTATTTCGGACAGGGTGGCCGCGCAGCTGC
GCGGCCTGGTGCAGGAACAGCGGCTGCGGCCGGGCGACCGGTTGCCCGCCGAGCGCACCC
TGGCGGTGCAGCTGGGGGTCTCGCGCACCGCGCTGCGCGAGGCCATCGCGCAGCTGGCCA
GCCAGGGCCTGCTGACCGCACGCATCGGTGGCGGCACTTACGTGGCCGAACCGGCGGCGC
GCGCGCGGCAGGCGCTGGATGAACCGCTGGCGCCGTACCTGCCGCTGTTCCAGGGCGACC
CGGAATACCGTTTTGACGTGCTGGAGATCCGCCACGCGCTGGAAGGTGCCACTGCCTGGC
ATGCGGCGCTGCGAGCCACCGATGAGGACCGTACGCGCATCGCGCAGGCCTTCCAGACCA
TGATGGACGCGCACGGCAAGGACGACCCCACCGGTGAAGCAGAGGCTGACGCGGCCTTCC
ACCTGTCCATCGCCGAGGCCTCCCACAACCTGGTGCTGCTGCAGGTGATGCGCGGCCTGT
TCGAACTGCTGCAGACCAACATCTCGCAGAGCCGCGAGAAGCTCTACACCTCAGCGAGGA
CCTTCTCGCCCCTGTCCGACCAGCACCGCGAAATGATGGATGCGGTGCTGGCCGGCGACC
CCGAACGCGCGCGCGCCGCCGCGCATGCCCACCTCGAGTTCGTGCACACCACGCTGCGCA
CGCTCGATGACAACGAAGCCCGGCGTGCGCGGGCCTCGCGCCTGCCTTCCCCACACGGTT
GACCCCATGATCATCTCCGCCTCCACCGATTACCGTGCCGCAGCGCAGCGCCGGCTGCCG
CCGTTCCTGTTCCACTACATCGATGGCGGCGCGTATGCCGAGCACACGCTGAAGCGCAAC
GTTTCCGACCTGTCCGACATCGCGCTGCGCCAGCGCATCCTGCGCAACATGTCCGATCTG
AGCCTGGAAACCGAGCTGTTCGGCGAAACGCTGGCAATGCCGGTGGCGCTGGCGCCGGTC
GGCCTGACCGGCATGTATGCCCGCCGCGGTGAAGTGCAGGCGGCGCGCGCGGCCGACAGC
CGGGGCATCCCGTTCACCCTGTCCACCGTATCGGTGTGCCCGATCGAGGAAGTGGCACCG
GCCATCCAGCGGCCGATGTGGTTCCAGCTGTACGTGCTGCGCGACCGTGGCTTCATGCGC
AATGCGCTGGAGCGGGCACAGGCCGCCGGCGTGACCACGCTGGTGTTCACCGTGGACATG
CCGGTGCCGGGCGCGCGCTACCGTGATGCACACTCCGGCATGAGCGGCCCGAATGCCTCG
CTGCGCCGCATCGGCCAGGCCGTCACCCATCCGCACTGGGCGTGGGACGTCGGCCTGTTC
GGCCGTCCGCATGACCTGGGCAACATCTCCACCTACCGCGGCAACCCGACCGGGCTGGAG
GATTACATCGGCTGGCTGGGCAGCAACTTCGATCCGTCCATTTCGTGGAAGGACCTGGAG
TGGATCCGCGAGTTCTGGAAGGGCCCGATGGTGATCAAGGGCATCCTCGACCCGGATGAT
GCGCGCGATGCGGTCAGGTTCGGTGCCGATGGCATCGTGGTCTCCAACCACGGTGGTCGC
CAGCTGGATGGCGTGCTGTCTACCGCACGTGCATTGCCGGCCATCGCCGATGCGGTGCAG
GGCGACCTGAAGATCCTCGCCGATTCGGGCATCCGTACCGGCCTGGACGTGGTGCGCATG
CTGGCGCTGGGGGCCGATACCGTGCTGCTGGGGCGCGCCTTCGTCTATGCGCTGGCCGCG
CAGGGCGAGGCCGGCGTGGCCAACCTGCTGGACCTGATCGCCAAGGAGATGCGCGTGGCG
ATGACACTGACCGGCGCGCGCCGCATCGCCGACATCAGCCGCGATTCGCTGGTCAACCTG
CCATGAGTGGCCATGACGCCGTGCTGGCGCAGTTGCGCGACGCGGTCGGCAGCCGCCATG
TGTTGACCGGCGACAAGACCACGCGCCGCTTCCGTCGTGGCTACCGCTTCGGCGATGGCC
CGGTGCTGGCGGTGGTGCGCCCAGGTACCTTGCTGGAACTGTGGTATGTGCTGCAGGCAG
CGGTGCAGGGCGGAGCGGCGATCATCCTGCAGGCGGCCAATACCGGCCTGACCGGTGGCT
CGACCCCGGATGGGGACGACTATGGGCGCCCGATCGTGCTGGTCAGCACGCTGCGCCTGA
CCGGCATCCAGCTGTTGAACGAGGGCCGCCAAGTGCTGTGCCTGCCCGGCGCCACGCTCG
ACCGCCTGGAGCAGACCCTGGCACCGCTGGGCCGCGAACCGCATTCGGTGATCGGCTCCT
CCTGCATCGGCGCCTCGGTGCTGGGCGGCATCTGCAACAACTCCGGCGGCGCGCTGGTGC
GCCGTGGCCCGGCCTATACCGAGCTGGCGCTGTATGCGCAGGTCGATGCGCAGGGCCAGT
TGCAGCTGGTCAACCACCTCGGCATCGCGCTGGGTGATACGCCCGAGCAGATCCTGCAGC
GCCTGCAGGCCGGTGACTATGCCGCTGAGGACGTGGGTGACGGCGATGGCCGCGCCGCGT
CTGATCCACGCTACGCCGAGGAAGTGCGCCGGGTCGATGCCGATACGCCGGCACGCTTCA
ACGCCGACCCCAGCCGCCACTTCGAAGCGGCCGGTTCGGCCGGCAAGCTGGCGGTGTTCG
CGGTGCGCCTGGATACCTTCGAAAAGGAGCCCGCCGAGGTCTTCTACATCGGCAGCAACC
GCACCGACAGCCTCACTGCGATCCGGCGCCAGCTGCTGACCGGCTTCGAGCGCCTGCCGA
TTGCCGGCGAGTACATCCACCGCGATGCCTATGACATCGGCGAGCGCTACGGCAAGGACA
GCTTCCTGTTGATCGACCGCCTCGGCACTTCCCGTGTGCCCGCCGCGTTCGCATTGAAGA
GCCGGGTCGATGGATGGTTCGAGCGGCTGGGCCTGCGCGGGGTGACCGACCGGGTGATGC
AGGTGCTGACCGGCCTGCTGCCCTCGCACCTGCCCCGGCGCATGGGTGAATTCCGCCAGC
GCTACGAGCATCACCTGTTGCTGAAGGTCTCCGCACAGGACGCGGCGGCAACCGAGGCCT
GGCTGCGCGGCTTCTTCGCCGATCATGAGGGTGGTTACTTCCACTGCACGGCCGATGAGG
GGCGCAAGGCGTTCCTGCATCGCTTCGCGGTGGCCGGCGCGGCGGTGCGCTACCGCGAAG
TGCATCGGGACCAGGTGCAGGATATCGTGGCGCTGGACATCGCCCTGCGCCGCGATGATG
CCGACTGGTTCGAGCAGTTGCCGGCCGATATCGATGGCCGCCTGCTGCACAAGCTGTATT
ACGGGCACTTCCTGTGCCATGTGTTCCACCAGGACTACATCGCACGCAAGGGCGAAGACC
CGATGGCGATCGAGCACGCGATGTGGGCGCTGCTGGACCAGCGCGGCGCCGAGTATCCGG
CCGAGCACAATGTCGGCCACCTGTACCCGGCCAAGCCGGCCCTGGCCGGGTTCTATCGGC
AGCTGGACCCGAGCAATACGTTCAATCCGGGCATCGGCCAGACCTCGAAGGAAAAAGGGT
GGGGTGGCTGCGACTGCGGATGATGTAGAGCCGAGCCCATGCTCGGCTGCTCTTCCCGAC
AGATAGCCGTCGAGCATGGCTCAGCCCCACCCGGACAGCGGTTACCATCGGAATCCCGTA
CGCAGGAGCCGCCCATGCCCACCATCGTTGCCCGCGCGACCCTGTGCGCTGCATTGCTGG
CAACACCGCTGCTGGTGCTGGCGCAGTCCGCGATCCTGCCGCAGCAGCGCGACGCCGCCG
GCAACGTGATGGAGCCGCTGGGGCAGGTGCTGGAACAGGGAGGGCAGGGCGAAGCACGCA
TGCAGTACTGCACCCTCGATCGTGCCTGGTGCGTGCGTGTGCAGCCGGTGGCCGAGGACG
GCGATCGGCCGACGACGCTGGAAGTCTCTGAACGGGAGGCCGGCGAAAGCGAGCCGCACG
TCTACCACGTCAGCATCGACGTGCCGCAGGAAAGCGAGCTTTCGCTGTGGCCGTGGATCG
TGCGGCTTGCGCCTGGCGTTGGCAGCGATGAGGCAGTGAGCGACCCGCGGCAGCGCGCCC
GCCAGAACGTGCTGGTGGGCGGTATCGTCAAATTCAGCACGATGTACTCAGGCGGTGGTG
CCGACGCGTCCACGCTGCAGCTGGCGCGCGTGCGTCACCTGCAGGATGACATCCAGGTGG
ACGACGACGTGCTGACCCTGCCATGGCTGGGCAACGCGATGATCCGCGCCTGTTTCAGCG
AGCAGGACATGAAGCAGCGCGCAGGCGCCTGCCACGACGAGTATCGGTTCTCGGCAAGGC
TGGCGCTGGATACCGCCGCCGGGGGCATGCCGGTGTTGCGCTACCAGACGGTGGCGACGC
GGTTCCCGGCCGGTGTCTCACGCTTCGAGGATTCGCTGGCCAAGGGGCCGTTGAAGAAGA
AGGACCTGCGCACCGAGCAGGACCCGGCGTGCAGCTACACGCGGTTGTTCCGCTTCAGTG
ATGGGGTGTTCCACCCCGACCAGGCGCTGCCGGACTGCGCGGGGTATACCGAGCCCTGAG
CTGTAGAGCCGAGCCTGCGCTCGGCTGTCACGGAAGCGCAGCCGGGCATGGGCTCGGCTC
TACAGCGCCTACTCGCAGCGGGTGGCGGTGATGATGTTGTCCTTGTCCACGTACACACGC
AGGCGGTCGTGGCGGATGTCCTTGGTGGTGATGGTGTTGGGGCCGATCGGGTTGACCAGG
CCGGCACCGCTTTCGCTGGACAGGCGGCGGATGTTGGGTTCATTGGCGGGCTGGCCGATT
GCCCAGCCCAGCTGGCTGGCGTCGCAGTGGCCGGTACCCTTGACCTGCGGACCGGGGGTG
CTGACGCAGGCCGACAGCAGCAGGGCCGACGCGGGTAGCAACAGGGACAGACGGAAGGCG
GACATGCAGCGCTCCTGCGCAGGGAAGATGGGCGGAACGATAGCACCCGGCGCGCGAAAG
GCGTCAGCGCCCCGGTCATTGCCGGCACGGCGTAGCCACTGCATAGTGGGAGGGATGACT
GGCATCGCGCCAGCGGGCAGGCCGGGCCATTCCGGTGCAGGTGCTGGATACGGTATGACG
GCAGACAGTTTCCGCGACAAGCGCAGGGCGATGACGGTACTTGCAGTATCGGTGCTGGCC
GTGGCGTGTGCCGCCACTGCCGCCGAGCCAGTGCCGGCCGCAGCCGCGGAAACGCCGGTG
TTCGGCGCGTGGCGCAACCTTCAGACCGAGGCCGGCTACGCGCCGGCCCAGCGCAATCTG
GCCTTCGCCATGCTGCCGCAGGCGGCGACCCGCGGCGACCGTTTCGCCATCCTCGACCGT
GAAGGCAAGCGGGCGGTGTGTTGCCTGCAGGTGGCCAGCCCGTCGCTGGGCGTGGCCGCG
CTGCGCGAGCAGTACCACCTGCCGCAGGCCTGGGTGACCGACCTGAGCAATGGCCGCAGC
CCGGCGCGTCCTTATCTGCCGCATGTCTATGCGATGCAGCGTGTGGACGAACTGGCAGAC
TACGGCTTCGCCGATGTGCCCGGGGCCTACAGCGACCTGGGTGGGCTGCTGATCCCCGAG
GGCGCCGCCCTGGAGGACGATGGCAGTGCCGTCCTGCTGGGCGACAACCGTTATTCCCTG
CATTTCCAGCGCCAGCCGCACGCCGATGATGATGGCGCGCTGGACCGCTACACCCTGCAG
GGCGGCGACGGCGAGGCCCCGTTCGTGGTTGAAGTGCCGTTCGGCACCTACTGACTGCAG
CACTGCACTGGCTAGAATGCAGCGCGGCGCCGTCTGCCGTGCCTGTTCCGTGAGTTGCTG
CCGTGTCCCTGCGCCCTTTGCTGCTGTCGTCCCTGCTGCTGTTGTCCGCCTGCGCCAGCG
CGCCACCTCCACCGTCGGCCCATTCCGATGCGCTGTGGCGCTTGATCGAGCGTGACTGCA
AGGCGGTGGAAGGACCGCGTGGCAGTTGCCTGCGGGTGGAGACGGCGGCAGACCGCCGCG
ACGTGCTGGTCAAGGATGCGCACGGTGACTACCAGTTCCTGCTGATGCCGCTGGACAAGG
TCAGTGGCATCGAGAGCCACGGCCTGTACCAGCGTGGGGTGCCCAACTATTTTGCGGCCG
CCTGGCAGGCGCGCGGGCATACCGAACAGGCCCTGGGCCGGCCGCTGCCGCGCAGCGTGG
CCAGCCTGGCACTGAATTCGCCGCACGGTCGCTCGCAGCACCAGCTGCATATCCATGTCG
ACTGCCTGCGCGCGGATGTGCTGCAGGCACTGGATGCACATGCCGGTGCGCTCGGTCCGC
GCTGGTCACCGTTTCCGGTGCCGCTGCGCGGGCATCAGTACCAGGCCTATCTGCTGCCCG
GTGCAGAACTGACCGCCAATCCGCTCAATCTGCTGGCCTATGGCCTGAGCGGCGTGGGCG
ATGTGGGCCAGTGGAGCCTGGTGGTGGCCGGGCGCGGCGAGGTGCAGGGCGGCCCCGGCT
TCATCCTGCTGGCTACCCGCGTGGATGCCGCCAGCGGCAACGATGCCAGCGGCGAGGAAC
TACAGGACCATGCCTGCAGGGTCTTGACCGGTGCCGGTGCGGCACTGGAGCGGGTGCGCT
AGCCGATCGGCTGCTGGCAGCTGCGCCAGGCCGACGCGGTCAGCGCCAGCAGCTGACGGT
CATGCCATCCCTGCGCGTCCAGATGGTAGTCGCGCAGGATCCCTTCGCGGATGAACCCAT
GGGCCTGCAGCGCCTGGGCAAACGGGCTGGTGCAGCCTGGCGGCAGCAGCACGAAGAGGC
GGTGCAGGCCGACATCGTCGAACAGGAACGGGCACAGTGCCCGCAGTGCCGCCTGCGGAT
GGGGGTGCCGGTGCTGCAGCGATTGCAGCTCGGCGCAGCGCGAGTGCAGCGACTGCAGGC
GGATATGCAGCTGGTCGTGCAGTACGCCCTGCACGTCGTCGAACACACCCAGCACCAGCA
GGTCGTTGTCTTCCTGCAGGCGTGAACGATAGACGCTGGCGAGGAACCGCGCCTCTTCAT
CAATGCCGTAGGACGGCCGTTGGCCGCGCTGGCGACGGTCGTCGAAGGCACGCCAGCGTG
GCAGGTCGGTGCGCTGGAACGAACGCAGGGTGATGGGCGTGGCCTGGAGGTGGAGCAAGT
GGCGGCGCAGGACGGGTCGTAGTGGAGCGAAGTGGGTGGAAGGGGCGCTGTTGGTCATCC
CGGCACGATGCGCATCACCGACGCGCCAGGCCATGCAATTCATTGCAAAAGTGGGGTGGT
GCCGTAAACGCGTCTGATTCGGTTCAGGCATAAGCCCATCAGGGCTGGTCATTTCCGTTG
AAACCACCCATTCAGGACACTTTCGTTACGGGATCGTTATGTGTCGTACCGGCTGCGGCT
CCCGTACCACCCGCCCACTCCCCCAGGAAGCCCATGTCCGCCTCCCACAAGGCGATGCGC
CCGCGTCCGCTGGTGCTCGCGCTGTCGTCCCTGATGCTGGCCTCGCTGCCGGCCTTCGCG
CAGGAAAGCGCGCCCACCACATTGCAGGAAGTGAAGGTCACCGGCTCGCGCATTCCACGT
GCCAGTGTCGAGGGACCCTCGCCGGTGACGGTGATCAGCCGCGAGCAGATCGACGCACAG
GGCTACCGCAATGCCTTCGACGCCCTCAGCGCGCTGACCGAGAACACCGGCAACGTGCAG
GGCGAGGATTTCGGCAATACGTTCACGCCGGCCGCCAACACCATCAATCTGCGCGGGCTG
GGTCCGAACCGCACGCTGGTGCTGGTCAACGGCCGTCGCCAGGCCGACTACCCGCTGGCC
TACGAAGGCTCGGTGAACGTTGTCAACCTGGCCAACATTCCCAGCGCCCTGATCGAACGC
ATCGAAGTGCTGGCTGCCGGTGCGTCGGCGGTGTACGGCTCCGACGCCATTGCCGGTGTG
GTCAACATCATCCTCAAGGACCGCTTTGAAGGCGTGGACGTGAACGTGCGCGCCGGCGGC
ACCCAGCAGGGCGGCGGTGACAACCAGCGCGTGCAGGTGGTGGGCGGCAGTTCCGGCGAG
CGCTGGGACGGCCTGTTCGGTTTCGAGTTCGACGTGCGCAAGGCGATCCACGCGCGCCAG
CGCGACTTCATGGATTCGCTGGACGATGACCCGGCCGGCAAGGCGCCGCAGGCGACCGCG
ATCGCCTATCGGCGCAATGCTGCCACCGGCCGCAACATCGATCCGGGCGTCAACGGCTGC
GACGCCGCGTCGGACATCTATGGTGGCAGCGTGTTCCGTGCCAACAACCCGCGCCAGGGC
TGGTACTGCGGCAGCAACGAGGCCGCCGCCAGCTACTGGACCGTGCAGACCCAGAAGCGC
AATCTCAACGGCTACGGTCTGCTGACCTTCCACGTCAACGAGACCACCGACCTGTTCGCC
GATGTCGCCGTGGGCAGCGCGCGGATCTACAACAACACGCGTGCACCGACCTGGACCTCG
GCCCGCAACTACTTCTACAACCAGACCACCGGCAACCTGGAAAGCTGGTACCGCCGCTTC
GCGCCGGAGGAAATCGGCGGCCTGCCGCGCAATGCCAACCGCTTCCTGGAAAACTCGTGG
TCGTTCAACGTCGGCGCACGTGGCCAGATCGGCGACAGCGGTTGGGATTACGAAGCGGTC
TACAGCCGCTCGCGTTACGAGAACCGCACCCGCCGACCGGTGCTGCTGGCCGGCATCAAC
GAATACCTGCTCGGTCCGAAGCTGGGCGTACGCAATGGCGTTGAGGTCTATGCGCCCGAC
CCGGCACGCCTGTTCAAACCATTGACCCCGGGCGAATACGAGGGCCTGTCCGGCTACCAG
GAAAGCCGCAATGCGGCGTGGCTGCAGACCTTCAGCGCCAGCGTCAACGGCCGTTTGTTC
GCGCTGCCCGGTGGCGACGCTGCATTGGCGGCGGTGGTCGAGGCCGGCAGCCAGGGCTAC
CGCAACCGCCCGGACCCGCGACTGGGCACGGGCGAGTTCTGGAACACCAGCGCCGGTATC
GGTGCCGGCGGTGATCGTGACCGCTATGCGGCCGGCGTGGAGCTGCAGTTGCCGTTGCTG
AAATCGCTGACCACGACGCTGGCCGGTCGCTATGACCAGTATCGCGCCGGTGGCGAGCAC
ATCGGCAAGGCGACCTGGAGCTTCGGCGTCGAGTTCCGCCCGATCGAGAGCCTGTTGATC
CGCGGCTCTGCTGCGACCAGCTTCCGTGCGCCGGACATGAACTACGTGTTCGCGACCGAG
ACCCGCGGCTACAACCCGGGCATGACCGACTACTGGCGCTGCCGCACCGCAGGCCAGTCG
TACGACAACTGCGACTACAACGGCCTGTCGATCGACTACAGCAACCGCGCCAACGCGCAG
CTGCAGCCGGAAACCGCTAAATCCTATGGTTTCGGCGTGGTCTGGTCGCCGCTGTCCGGC
CTGGATTTCAGTGCCGACTACTACGACATCCGCATCGACAACGAGGTCACCAGCCTCGAT
ACCAGCCGCATCCTGCGCGACGAAGCCGATTGCCGCCTGGGCCGCACGCTGGGTGGCGAA
GCGCGCGATATCGGTTCACCGCTGTGCCAGGACGCGCTGTCGCGGGTGATCCGCAACCCG
TCCACTGCAACCGTGCAGCCGGACCAGGTGACCCGCGTGCTGATCAATCCGATCAACGCG
GCCTCCGAATCGGTGCGTGGCCTGGACCTGAAGGGTAACTGGCGTTTCGATGCCGGCCGC
TATGGCCGCTTCACTACGCGCCTGGCCTATACCGTGGTGCTGGAGCACACGTACCGGCAG
TTCTCCGATGATCCGGAGCGTGACATCCGCAATTCGCTGGATGACTACCAGTGGCGCAGC
AAGGCCAATGGCAGCATCACCTGGAACCAGGGTGACTGGACCACCACGCTGTACGGCAAC
CGTTTCGGTTCACTGCCGAAGACCGATGGCAGTGGCCGCATCGCGCCGTACATGACCTAC
AACGCCAGCGTGTTCCGCCAGTTCGGCGAGAACCTGTCGGTGGGCGTGATCGTCAACAAC
CTGCGTGACAGCCGCCCGCCGGCGGACAGGAACGGTGGCGGCTGGCCGTTCTATCCGGTT
GGCAACTACGACCCGTATGGCCGCCAGTACTGGCTGCAGCTGGACTACCGGTTCCGCTGA
TCCGGCTGGCAAACAGAAGGCCCGGCAATGCCGGGCCTTCTGCTGTGTCGATGTCCGCTG
TGATGGCGGGCGCCGGTGGCCTAGGGCAGTGCCTGCTGCAGGTACGACTCGATGACGTAG
CTGAAGGGCTGCTGCTGGCGATCGCGCAGCAGGGCGCGCACTTCCAGGATCACGCTGCGG
TCGCCTTCGCCACGCGGTGGCCAGAAGGTCTGGTCAGCCAGTGTCTGGCGCTGGAAGCCG
AGCGGGCCAACCACGCGGCCAAAGGGTTCGTCGGTGCTGTCCAGCACCTGGTTCATGGCG
GGACTGAGGTGGTCCGGCAGGTACCAGTTGTCGGCCTCGGAGAGTACGCGGCTGCCACAG
ACCAGCTGCACACGGCGGTAGCGAAGGGCGGTGCCGGGTTTCGCACCCAGTGCCTGCAGC
ACGTCGGCCGGTGCTGTCTTGTCCTGGCCGTGTACACGCACCGCGCGCACCCGCGCCTGT
TCGGCCAGGCCGTGTTCGGCGCACCAGTGTTCCAGGGTGGCGGTGGCGCTCTGCCCGGAA
AGCACACGCTGGTGCAGCCGCTCGACCAGCGCCGCCGGGGCGATGCGCTGTTGGCCAGGC
GGCGCCTGCAGCGGCGCGGTGGCGGCCGCATCAGTGGCGGACAGGCTGGCCATCGGGGCA
GCAGCCAGCAGGGACGCGGCCTGCCAGCGGCGGAGACGATCGTGGCGGTCGGACGGGCCC
ATGCGGCATCACAGCGGAAACAGGTGCCTATGGTACCCGTTCAGGCGTGTGCACGGCGTG
GCTGCGAGCCGCCGTCGCGGCGGCATTCATCGTTCTGATGAATGTGTGGCATCCAGATAT
TTCGTTGGCCGATGGCAGTGCCAGCGCGCAGGATGGCGCCATGACTTGGCTTTCCGGGAG
TTTCCGATGACGCTTCAGTTCGTCCATGGCGGTGTAGACCGCTACGGCGCGCCACTGCAT
TTCCATATCCGTGGCGGCCGCATCAGTGGCCTCAATGGCGAGGCCTCGCCGGCCGACGGG
GCGGAATGCGTCGACCTGCAGGGCTTCGCAGTCCTGCCCGGGCTGGTCGACGGCCACATC
CATCTGGACAAGAGTTTTGTCGGCGACCGCTGGCACCCGCATCAGCCGGTGAACAGCCTG
CGTGAGCGGCTGGCGGTGGAGAAGGCCGCGGTAGCGGGTGCCGCGCCGATGGTGGACCGT
GCCGAGGCATTGATCCGCCAGTGCAGCCGCTTCGGCACTGTGGCGATGCGCTGCCACGTG
GATGTGGATGGCAGCACCGGCCTGCGCCATCTCGAGGCGGTCCGCGAAGCGGCGCGGCGC
TGCGCCGACATCATGCGGATCCAGCTGGTGGCGTTCCCGCAGGCCGGGGTGATGTCCTGT
CCCGGCACCGCCGCCGTACTGGAGCAGGCGCTTGCCGCAGGGGTGGAGGTGCTGGGCGGC
ATAGATCCGACCACGCTCGACGGCGATGCCGAAGGCCAGCTGGCCCTGCTGTTCGGCCTG
GCCGAGCGCTATGGCGTGCAGCTGGACATCCACCTGCATGAGCCCGGCGAAACCGGACTG
GCCCAGCTGCTGCGCATCGCCGCACGCACCCGTGCCGCCGGCCTGCAGGGACGCGTTGCG
GTCAGCCATGCCTACTCGCTGGGCGACGTGCCGCTGGCGCGCGCGCTGCAGGTGGGTGAA
GCACTGGCCACGGCGGGCGTTGCGATCATGAGCAACGCGCCGGGCGACCATCCGTTCCCG
CCGCTGCGTGCATTGCACGACGCCGGCGTGCGCATGTTCGCCGGCAATGACAACATCCGC
GACTGCTGGTGGCCGTATGGCAATGGGGACCTGCTGCAGCGCGCGATGCTGCTGGGCTAC
CGCTCGGGCTTCTACACCGATGGCGACCTGATGCTGGCGCTGGACATGGTCACCACCCAT
GGCGCGCAGGTGATCGGGCTGCCGCAGCACGGCATCGCCGAAGGCCGGCCGGCGACGTTC
GTGGCCGTGCGTGCGGACCATGGCCCGGCGGCCGTGGCCGGGGTGCCGGTGGAGCGCCGG
GTGGTGGTTGACGGCCGCTGGTTGTAGATCCACGCCGTGCGTGGAGGGAGCCATCGCGTG
GTCTCATTCATCCACGCATGGCATGGATCCACCTCGATGTGTCGTCAGGCGTAATCGTCG
GCGCGGGTAGCGACGAACGCTTCCAGCCACGCAAGCAGGTGGGCGATGTCGATGACTTCG
CCCTCTTCGACGCGCTTGAGCAGCAGTGTGCTGGCGCCGATCTGCAGGCTGCTGTCGGCA
TAGCGCAGCACTGCATCGATGCCCCAGGCGTCGGTGACCTGCATCCAGGCCAGCCCCGGC
ACGCGTTGGGCCAGGGTGTCACCGAACGCCACGCCCAGCGCTTCCCAGCCATCGCAGTCG
GCACGGTCGATCAGCTCGGCATCGACCACGCGCTGCAGTGTGCTGGCCGCCAGCGGCCAT
TGCACCGGCAACGTCGGGAAGCCGGCCGCCACGCGCGCGGCGATCAGCGAGCGCTGGTGC
TGCAGGTGCGTCTGCAGGGCGGCGGGCAGGGGGTCGAAGCGGGCGGGGATTTCGTCGGAC
ATGACACGATGCCGTGGAGCACGGAAACAGGGGGCACTCTAGCGGCAGAGCCGTGACTTC
CGCGCGACAGGCGTGATCAGCTTTCGATGGTCAATGCGCGGATTTCGCTTCGGGGTCAGA
TCCGTTTCGGAAAACGGATCTGACCCCACGCGGGACGATGTTGCCGTCGCGGCTGCCGGC
CAGCGGCCCACGCTACCGCAGTTGCAGTGGTCAATCCGGTTCGCGCTGCACCTGCCGCCA
CAGCTCGCTGGCCAGCGCGCGCACCGCATCGTCGGCGTCCGCACGATGCAGCAGGCCGAT
TTCGTAGTTGTCGATCACCGGCAGGTCGCGCTCACCATCGATGATGCGATGATCGCGGGC
GACCGCGCGGCGGGGCAGCAGGCTGATGCCGATGCCATCGGCCACGGCGCCCTGGATGCC
ACTCAGCGACGAGCTGGTGAAGGCGATGCGCCAGCGCAGGCCCAGCGCTTCCACGGCGTG
GATCATCTCGTCGCGGTACAGCCCGCGCGGCGGGAAGGTGACCAGCGGCAGCGGGTCCTG
CTGCAGGCAGCTGCTGCGCAGGCTGTCGATCCAGTGCATCGGCTCGCGGCGGCAGTGCAC
CGCCTGACGGCTGTTGCGCCGCTGCTTGACCAGCACAAGATCCAGTTCACCGTGGTCGAA
GCCGTGCGCCAGGTCGCGGCTGAGGCCGCTGCTGATTTCCAGTTTCACCTGTGGGTGACG
GCGGCTGAAAGCGGCCAGCATGCGTGTGGTCTGCGCGTTGACGAAGTCCTCGGGGACACC
GATGCGCACCGCGGTTTCCACGGTGGCGCCGGCCAGCGCCTGCGCCATTTCCTCGTTCAG
GTCGAGCATGCGCCGCGCATAGCCGAGCAGGGTGTGGCCGGCGTCGGTGGGGTGCACGTC
GCGGTGGCCGCGCTCGAGCAGGCGATGCCCCGCCAGCTCTTCCAGGCGGCGCACCTTCTG
GCTGACCGTGGACTGGGTCGAATGCAGGCGGGTGGCGGCCGTGGTGAAGCTGCCGCAGTC
GGCCACCATCACCAGCGCCCGCAGCAGGTCCAGTTCGAACAGGGTTCTATTCGATTTGGC
ACTGTCTTGCATTTGAACATTTCACTTCTGGATACCCAGGCCGACTTCTACCATGCAGGG
CAGGGGCCGGCAATGCCCGGCTGTTGCTACCGTCGCACGGCGTTCCGTGGCGACGGACAT
GAGGAGACACTGTCATGCGCGTCCATCATTCCGCTGGCTGGCCTGCGCCGTTCACGCGCG
TGCTGCTGTTGTGCCTGCTGGCCATGGTCACCCCCGCCTGCACCGCCACGTCCCGGGCCG
ACGCAGACGCGCGCCTGCGGGATGCCGCCAGCCGCGGCGACGCCGATGCGGTGCGGCAGG
CGATCGAGGATGGCGCCACGCTGGAGGCGCGCGATGGCCAGGGTCGCACGGCGTTGCTGC
TGGCCACGCAGGGCAACAACGTGGATGCCGCGCGCGAGCTGATCGAAGCCGGTGCCGACG
TCAATGCCAAGGATGTGTTGCAGGACAGCGCCTACCTGTATGCCGGCGCGCGCGGCCTGG
ATGAGATCCTGGCGATGACGCTGGCGCATGGCGCCGATCTGCGCAGTACCAATCGCTATG
GCGGCACCGCGCTGATTCCGGCCGCCGAGCGCGGCCATGTCGCCACCGTGCGCACGCTGC
TGCGTGCCGGTGTGGCGGTCGATCATGTCAACCGCCTGAACTGGACCGCGCTGCTGGAAG
CGATCCTGCTCGGCGATGGCGGTGCGCGCCACCTGCAGATCGTGCAGTTGCTGCTGGAGG
CCGGCGCCGACCCGGAGCTTGCCGACGGCGACGGCGTGACGCCGCTGGCGCACGCGCGCC
AGCGCGGCTATACCGGAATTGAGACCCTGCTGCGCCAGCACGGCGCGGTGCGCTGAATGC
AAACCCCTTCCACCCGCACGCTGGGCGTGCCCATCAGGATGCTGTCCATGTTCCGTTCCC
GTCCGTTGTCCCTTGCCATCCTCCTTGCGGTGGCACCGCTGTCGGCGTCTGCCGCCGAGC
GCGCCGACCTGCTGATCCGCAATGCCACCGTGGTCGATGTCGAGCACGCCAGTACCCGGG
CCGGGCAGAGCGTGGTGATCCGTGGCGAGGACATCGTCGCCGTCGGCCCGGACGCGCAGC
TGCGCAGCCAATGGAGCGCGGCCCGCCAGATCGATGCCAAGGGCAAGTACCTGATCCCGG
GCCTGTGGGACATGCACGTGCACTTTGGTGGTGGCCCGGCGCTGATCGAAGAGAACAAGG
CACTGCTGCCGCTGTACATCGCGCACGGCATCACCACGGTGCGTGACTGTTCCGGCGACC
TGCCCGAGCAGGTGCTGCAGTGGCGCGGGGAAATTGCCAAGGGCACGCTGTTCGGTCCGC
GGCTGCTCAGCTCGGGCGCGAAGATCGAAGGCCTCAAGCCGGTCTGGAAGGGCACGATCG
AAGTGGGCAGCAAGGCTGACGTCGACAAGGCGATCACCCGCCTGCAGCACGACAAGGTCG
ATTTCGTGAAGATCACCGACAGCACGCTGAAGCCGGAACTGTTCCTGTACTCGGCCAGTG
CCGCGCGCAATGCCGGATTCAAGGCGTCGGGGCACATCCCGATGGCGCTGACCGTGGAGC
AGGCAATCGATGCCGGGCTGGCCTCGATCGAGCATCTGGACTACGCATTCAAGGCCGGGA
GCAAGGACGAGGCGCAGATTGCCGGCGACTTCGGTGCCGGCCGCATCGACCGCGCCGAAG
CCAACCGCCGCCTCGACGCCAGCTTCGACCGCGATACGGCGATGCATGCCTACCGCGATT
TCGCCAGGCGCGGCGTGTTCGTGACCCCGACCCTCAACGGTGGCCGCATCCTCGATTTCC
TTGACCAGGATGACCACGCGAACGATCCGTACCTGGCTTACATCGGCCCGGGCCTGCGCG
CGACCTACCAGTGGCGCGTTGAACGTGCCGCCAAGGCAACGCCAGCGCAGATCGAAGCGC
GCCATGCGCAGTACCACCAGGTGGCCGCCGTGCTGCCGATGCTGCAGGAAGCCGGCGTGA
CGATCATCGCCGGCACCGATGCGGGCTTCCTCAACTCGTTCAACTTCCCGGGCATCGCCC
TGCACCAGGAACTGCAGCTGTTCGTGAAGGAGGGCTTGAGCGCGCCGCAGGCGCTGTCTG
CCGCGACCCGTTCCGGCCCGGCCTGGTTCGGCCAGATGAATCGTTACGGGGGTGTTGCTC
AAGGCAAGGCCGCCGATCTGGTGCTGCTGACCGCCAACCCGCTGCAGGACATTGCCGCCA
CCGAAAAGATCGACAGCGTGATCCTGCGTGGCAACGTGTATGACCGCGCCGCGCTGGACA
AGATGTTGGCTGATACCAAGGCCAAGGTGGCGGCGTGGAATGCCGAGGCGGCGAAGGCGC
AGTGATCGACAGGGTCAGAGCCCTTCCCCGTGGGAAGGGATCCGACCCTGTGGCTTCTAT
GCGGTCGGTGACCTAACGCGGTGCCGGCCGCATTCCGTGCAGCTGCGGCAGTGCGGCCTT
CATCGCATCGATGAAGGCGCGCAGCCGTGGCGGCTGCTGGCGCGCGGTGGGAAATACCAC
GTGTACCGGCAGCGCCGGCGCCTGCCAGTCCGGCAGCAGCTGCACCAGCCGCCCTTGTGC
GAGGTCTCCGGCCACCAGCCAGGCCGAGACCACCGCTGCACCCAGCCCAGCACATGCGGC
CTGTTGCACCACGAACAGGTTGTCGCTGAGCAGGCGCGGGCTGATCGAAAGGGTATGCGC
ACGCCCCTGCGCGTCATGCAGCAGCAGGCGTTCGCGGTAGTAGGTGACCAGTGAAATCCA
CGGCAGTGCCTGCGCCTGTTCTGGTGTGCTGATCGCGGTGGCCTGCACCAGCGAGGGCGC
TGCCACGACGATGCGCGGCACTTCGGCGAGCGGCAGTGCGACCATGCGCGGTTCGTCGAC
CGGTCCCACCCGCACCGCGCAGTCGATGCCTTCGGCGATGAAATCCGGGCGACGATCTTC
CAGGATCCACTCCAGGCTCAGCTGTGGGTGCTGGGCGAGGAACGCGAGCATGGTCGGCAG
CAGCTGCGCCTGGCCGAAGGCATGCGGCACCATCACCCGCAGGCGTCCGCGCAGCGTTTC
CGGTTCGCCGTGCAGTTCGGCCTGCAGCGACTCCCATTCGTCGACCACGCGTTGCGCATG
GCGCTGGCAGCGCAGGCCATCTTCGGTCAGCTGCAGGCCATGGGTGGAGCGCTGCAGCAG
GCGCAGGCCGAGCTGCCGCTCCAGTGCCTGAAGGCGCCGGCTGACCGTCGGCTGGGTGGT
GCCCAGCTGCACGGCGGCGGCAGACAGGCTGCCGGCATCGACGATGCGCAGGAAGGTGCG
CAGCAGATCCAGGCGATCGGCGCCGGTGGCGAGGTCATTCATGCGTGTCACGTATGAAGT
ATATGTGCAGGAGCCTACTACAGACGCACGGCGAATACGGGCAGGATACGCCCACTTCCT
CCACCGGACTCCCCCATGTCTATCCCTTCGCTGTCCGTCGTCGCACCCGCGAACGCGCCT
TCCACCCCGCTGGTGCTGGCGATGGCGGCCGGCGCCGGCTTTTCGGTCGCCTCGCTGTAC
TACAGCCAGCCGATGCTGGGCCTGATCGCGCAGGACCTTGGCGCAGGTGAGCGCGCCGCC
GGGCTGGTGCCGACCCTGACCCAGCTCGGCTACGCGCTGGGCATCCTGCTGCTGGCACCG
TTGGGCGACCGCTTCGACCGCCGCCACCTGATCCTGTTGAAGTCCGCGCTGCTGGCGTTG
GCACTGGGCGCCGCAGCGATGGCCGGGCACCTGCCGGGCCTGCTGATGGCCAGCCTGCTG
GTCGGGTTGATGGCCACGCTGGCGCAGGACATCGTGCCGGCCGCTGCGGTGCTGGCGCCG
GATGCACAGCGCGGCCAGATCGTCGGCCGGGTAATGACCGGCCTGCTGCTCGGCATCCTG
CTGTCGCGCGTGGTCAGTGGCGTGGTGGCCGAGGCATGGGGTTGGCGCACGCAGTTCGTG
CTGGCCGCGGTATCGGTGGCGGCGATGGGCGCAGTGATGGCGCGTGCGCTGCCGCGTTTC
GCACCGACCAGCACGCTGCGCTATCCGGCGTTGCTGGGCTCGTTGCTGGCGTTGTGGCGC
GAGCAGCCGCAGCTGCGCCGCGCGGTGGCGAGCCAGTCGTTGCTGGCGGTCGGCTTCAGC
GCATTCTGGTCGACGTTGGCGCTGATGCTGCATGCCCGCCTGGGCCTGGGCAGTGCGGCG
GCGGGTGCGTTCGGTATTGCGGGTGCGGCCGGTGCGCTGGCCGCACCGTTCGCAGGACGT
TTCGCTGATCGCCTGGGTTGCCATGCCGTGGCGCGGTTGGCGATCGCGGTGGCGCTGCTG
GGCTTCGGCCTGCTGCTGGCCGAAGCCTGGCTGCCGGCCGCCGCGCTGCTGCCGCTGCTG
GTGGTGAGTGCGCTGCTGTTCGACTTCGGTTTCCAGTCGGCGCTGGTGGCGCACCAGACG
CTGGTCTATGGCCTGGTGCCGCCGGCACGCAGCCGGCTCAACGCGCTGCTGTTCACCGGC
ATGTTCATCGGCATGGCCGCTGGCGGTGCGCTGGGCAGCCTGGCGCTGGCCCAGTGGGGG
TGGCACGGCGTGGCCTGGCTGGCGGTGATGTGCGCGGGCGGCAGTCTGCTGCTGCGTTTG
AAGTAGGGGTGGTGTTCGGCAGGGCTTGCAGCCCTGCACCTGCTGGAAGCCGGAGCCACA
GCAACATCAACATCAACAGCGTGGATTCCATGGGGTGGTGGGGCGGTGTCGGAATGCGGG
GACGCCGCAAGTACGTCCGTGTAGGCTTGGCAGCCGCATCCATGCGGCTGACACCCCGCA
CTCCGACACCGCCCC
>contig00008 len=213481 cov=34.1 corr=0 origname=NODE_8_length_213481_cov_34.145855_pilon sw=shovill-spades/1.0.4 date=20230425
GGGTGGTGTTTGTTTTTGTGGGGGGGGCCGGGCGGGGCCCCCCCCCCCCCGCCGCGGGCG
GGGCCCCCCCCCCCCCCGGCACTACCCGCCTTCAGCGCGCCAGCAGCTCGCGCGCGTCGT
GCCCGGCCCCGCAGTGCACGAACAGCACCGGCACGCCGTGCGCTTCCAGCACCGCGGCCA
TCTGCCGCTGGCGCATCAGGAACTGCTCGTAGATGCCCTGCAGGCGGTCGCAATCGTTCT
TGCTGTGGTTGTAGTACGCGCACCAACCCGCCGGATCGAACAGCGCCATGCGTGCCTCGC
CATGGGTATAGCGCAGCAGCGGCTCGGGCGCGGCATTGAGCCACTCGTCTTCGCCCGGCG
CCATGATCGCGGTCTCGATCAGCGGCCACAGCGCCGCCAAGCCCTGGTTGTCGTACTGCA
TCGACATCATCGCGGCCAGGTCGTTCACGGTGAAATAGCGCGCGTGTTCGATGCGGGCAC
CGAAGCTGTTCTGTGCCATCAACGCGGTGTCGGCATGCGCCATGCCGTTGGCCAGCAGTG
TTTCTTCCAGCGCATTGGCCACCGCGTTGGTGGTGGCCACGTCGCTGCCGGTCAGCAGGA
ACGGCACCACGCGCAGGCCGCCCCCCACCAGGGTCGCATCGGCCTGGAACGGCAGCGGCA
CATCGCCTGCGGCATCGGTGCCGAAGGCCAGCAGGCGCGGGCCCTGGTTGCGGCCCGGGG
CACGCATCTGCAGTTCTTCCAGGCGGCGATGGATCGGCCAGCCCGGGCGCAGTACTTCGG
CCGGGTCGAAATGGGCGGCCGCGAACACCAGGTCCAGCTCGGCCACCTGCGGCACCAGCT
TGGAAAGGTCACGGCCGACGCGTTCGGCCAGTTCACCGGCCTGTTCAGCGCTGAGCACCG
CCTGGCGGGGGATTTCGCCGCCGGCCAGTTCCAGGGCCAGCACGCCAAGGGCATTCATCG
CGGGGTCGGGTTTGCTCATGGTTCCACGGTTGGCCCATCACAGGGCGGCAGCTACACTTG
GCTCCATTATGCCTGCTCCGCCGTGCAGGCCATGTTGCAGACACCCTCATCCATGCCAGG
TATCTCCATGCCCAACGCTCGTCCCGTCGCCATCCTCGGTGGCGTCCGCATTCCGTTCTG
CCGCCAGAACACCGCGTATTCGGATGTCGGCAACCTCGGCATGTCGGTCCGTACGCTGGG
CGCGCTGGTCGAACGGTTCGGCCTGCACGGCCAGCAACTGGGTGAAGTGGCGATGGGTGC
GGTGATCAAGCACTCCAGCGACTGGAACCTGGGCCGTGAAGCCACGCTGTCCTCCGGCCT
GTCGCCGCTGACCCCGGGCATCACCCTGCAGCGCGCCTGCGGCACCTCGCTGGACAGCAT
CATCACTGTCGCCAACAAGATCGCGCTGGGCCAGATCGAATCGGGCATCGGCGGCGGTTC
GGACACCACCTCCGACGTGCCGATCGTCTACGGCAAGAAGCTGCGCGCGCGCCTGCTGGC
CGCCAACCGCGCCAAGAGCACTGGCGACAAGATCCGCGCGCTCACTTCCGGCTTCAAGTT
CTCCGAGCTCAAGCCCGAGTTCCCGGGCGTGGCCGAGCCGCGCACCGGCAAGAGCATGGG
CGACCACTGCGAGGACATGGCCAAGGAATGGAACATCTCGCGCGACTCGCAGGATGAGTG
GGCGGTGTCCTCGCACAAGAAGCTGGCCGCCGCCTATGAGCGTGGCTTCTTCAACGACCT
GATCGCACCGTTCCGTGGCGTCGAGCGTGACAACATCCTGCGCCCGGATACCTCGCTGGA
AAAGCTGGCCACGCTGAAGCCGGCGTTCGACAAGGTTTCCGGCCGTGGCACGCTGACCGC
CGCCAATTCCACCCCGCTGACCGACGGTGCCGCTGCGGTACTGCTGGCCAGCGAAGAGTG
GGCGCGCGCGCACGGCCATGAGCCGCAGGCCTACCTGCGCGACGCGCATGTCTCTGCGGT
GGACTTCGTGCATGGCGAAGGCCTGCTTATGGCGCCGACCATCGCGGTGCCGGAGATGCT
CAAGCGTAATGGCCTGACCCTGCAGGACTTCGACATCTACGAGATCCACGAAGCCTTCGC
CGCGCAGGTGCTGTGCACCCTGCGTGCGTGGGAGAGCGAGGATTACTGCCGCAACCGCCT
GGGGCTGGACGCACCGCTGGGCCGCATCGACCCGGACAAGATCAACCTGCTGGGTTCGTC
GCTGGCCACCGGTCATCCGTTCGCCGCCACCGGCGCCCGCGTCATCGCCACCGCCGCCAA
GCAGCTGGCCGAACGCGGCGGTGGTCGCGCGCTGGTGTCGATCTGCACCGCCGGCGGCAT
GGGCGTGGTGGCGATCGTCGAACGCTGATCGCTGCGACCGCGCGCTAACCAAGGTTGGCG
ACTACCAGAAATGCGTGCTGGATCTGCTGTGGTAGATGCCGACCTTGGTCGGCCGTGAAA
CGGCATCGCTCGGAAAGGCCACGCGCCAACCAGGGTTGGCGACTAACGGGTCCCGCACAT
GAAAACGCCGCCCATTGGGCGGCGTTTTTTGCTCCTGTGGGTGCCGACCGTTGGTCGGCC
TATTTCAGCAGCGGTCACGGCAACCGCGGATTACCGAATTCGTCGCGCTCTTCGTTGGCG
TCATACACCGGCGGCTGCACCGCGAGCGGCTGTTCTTCCACCGTGGCACGCAGTGGCGTC
TCGCCGCCGCGCACCAGCGCCACGCTGTCCTCGCCGCGCTGCAGGCGCAGCGCATTGGCC
AGGCACTGCGCGGCCAGCGCGTGTTCGCCACGCTGGGCGAACAGTTCACCCAGCGCTTCC
CACGCCGGTGCACCGGCGCCCGCGGCGATGGCCTCGTGCAGGAACGCATCGGCGGCCTCC
CACTGCTGCTGGGCCAGGGCCACGCGGCCCTGCGCCAGGCGCAACGCGGCCGAGCCGTCA
TGCACGTTGCGCCAACGTGCGAGGTTGGCCTGGCGGGTAGCCAGGCGCTCGGCCGGCAGA
CGGCCATACAGCGCCACCAGTTCGTCATCCCAGCGCTGGTCCAAGGCCTGTTCCAGCGCC
AGCAGCGCCGGCTCGTCCCAGTCCAGCGCCACCGCGCGGCTGGCATAGGCGCCAACCACG
TCCGGAGTCGGTCGCAGTGCCTTCGGCGTGGCTTCCCACTGCGCGGCCAGTGCGTTGACG
TCGGCCGCTTCCAGCAGCGCTTGTGCAGCCAGGCGTGCTTCCAGTTCACTGCTGGCCTCG
GCCGGCAGCACCTTGCTCTGGCGCAGTGCACCCAGCTGGCCATACGCCTCGTGGGCGCGG
CCGGCCTGTGCCAGTGCCTCGGTGCGCAGCCACAGGCCACGTGGCGGCAGCGGCTGGATC
GCCGCTACGTCCAATGCGTTGATCGCATCCACCGGCAGATCGCGCGCCAGCAGCTGTTCG
GCGCGCAGCAGCGCCTGCAGGGTGGCATCACTTTCGCCCAGGCGCTGCAGCAGCGCCTCG
CCAGCCGGGCCGTCGGCACGTGCCTGCGCGCTGCGCACGGCGTTGGCCAGCGCCACCGCG
CTCACTTCCGGATCCTTGGCGGCACCGTCCAGCAGTTTCTCGGCACGCTGCCACTGGCCG
TGCTCATAGGCCTGCAGGCCGTCGATCAGGCGCACCCGGCCCTGTTTGCGGCGGTAGCGG
CCCCAGGCGCGGAACGGTGCGGCGATCAGGCTCCACAGCAGCCATAGCACCAGCACCGCG
ATCACTGCCAGCAGCGCCACCTTCGGCAGGTTGCTGTGGTAGTCGTAGCCGCCGTAGCGC
AGGGTCACTTCGCCGAAGCGGTTCAGGTCATCGGCGCCGAGCCATTGCGCAGCGACCACG
CCGATGGCCACGGCCAGCAACAGCACGACCAGGGATTGCAGGGGTTTCATGCGGGCTTAC
CTCCGGTCGGTCTGGGTGCGCAGTTGTTGCAGGGTGCTGCCAAGGACAGCGTCGTTGGCC
TGCAGCGGCAGTTCGCGCAAGGCCTTCAGTTCAGCACGTTGCGCGCGCAGGGCTGGTGAA
TCCGGCCAGCGCCGCTGTGCCCAGTGCTCCACGCGGTCCAATGCGGTATTGCGCCCCGCG
CGGTCGCCGCGCTCGATTGCCGCACGTGCCAATGTCAGTTCCAGCTGCAGCGCGTCGTCG
GCATTGCGCTGTTCGGCGGCGGTCAGCGGGCCGTTCTGGCGGCTCGGGGTGATGTCCACG
AACGGCGCCAGAGCTGCCTGCCACCAGGGTTTGGCGGTGCTGCTGCCGGTTGTGCCGGTG
ATCTGCGAAGGCAGGCCCTGCAGTGCCCTGCCCACAGCATCCAGGCGCTGCAGCGACTGC
ACGCGTGGGCCGCTGCCGAGCGCATCCAGTGCCTCGCGCTCCTGCACCAGCGCCTGGCGC
AGGTTCAGGCCATCACTGTCGGGCAGTTCGGCCAGTGCCGTCGCGGCCTGGGCGTACAAC
CGGCGTGCGCCTTCCACATCGTCGGCGTAGTTCAGGCGCTGCGCGGCCTGGGTCAGCAGC
AGTTCGGCCTCATCGCGCTGTACCGCCTGGCGGCCCTGGTTGGCGCTGTCGGCCAGCTTG
GCCAGGTTCTCTTCCAGCAATGCGCTGCGCTGGGAAAGGCCCAGCATCTCGTCGCGCAGC
ACGCGGTTGGTGGCGGCCGCGTCCTGCAGGCGCTGGCTGGTCGCGCGCTGGTCACGACGC
AGCGCATCCAGCGTGGCCTCCAGGCCCTTCAGCTGGACAGCCGTGGTCTGTGCCTGCGCT
GCCTGTTCGTTCTGTTGCTGTTGCCAGACATACCAGCCGGCATAGCCGCCCACGCCGAGC
ACGACCACACCGGCCAGCGGCAGCAGCCAGCGCACGGGTCGACGGGGCGGGGAAACGGGC
GGAGTGTCGTTCATCGGGCTTCCTTGTCGGCAACGTCGCCGGTCGGGGGCCGGCAGGCCG
CATTGTGCACAGCATCACTGTTGCCGACGACAGCGGCAAGCGTGACCCACGTCCCTGTTC
AGGTCGCTGCCGGGACGGTGAGCGTGGCGTGTGCGGCCGCCACCAGCTGCGCGCTGGTGG
GGCCTGCCGCGCGCACGACATGCTGCAGGCCCAGTGCCCGGGCCTGTTCGCCGAGGCGAT
CACTGGCCACCACGGCAGTCGCGTGCGCCTGCAGACGCTGCTGCAAGGGCGGCGGAAGCT
GCTGCCAGAAATGCTGCAGCGCTTCGCCACTGCTCACCGCCAGCATCCACGGCTGCGCTG
AATGCGCCAATCGAGCCAGCGCACGGGGCGGCAGGTGCAGCAGGCGACGCTGGTAGATGT
CGGCACGTTCGATTGTGGCGCCGGCCGCCTGCAGCCGCGCGGCAATCAGGCCACGCCCGC
CGGGCGCGGTCACCAGGCCGATGCGCAGGCCCTGTACGTCAGCCAGCACCGGCAGCGCCA
GCAGGCCTTCACTGTCCATCCGCTGCGGCGCATGCACCTCGGTGATGCCGTGTGCCCGCA
ATGCGCGCGCGGTGCCTTCGCCGACGGTCAGCCACGGGCTGCGCTGCGCCTCGGCCAGCG
GCAGCAGGGTGGCGGCCGCGGTGACGGCGGCCGGGCTGGTGAACACCACCCGATCGCAGT
TCAGCGCGCGTTGCAGCTGGCGCACCACAGGCGTGCCATGCAGGCGCTGCAGGCGCCAGG
GCGCCAGGGCCAGGACATCCCCGCCCAGCCCAGCAACGGCGCGGCGCAGCGCCACATTCT
GGCCCCGCGGGCGCAGCGAGATCAGGGTCCAGCGCGCGCCGGAACGGGTGGCGCCAGTGG
GTATCGTATGGTCGGCCATTGCCTGCATTATGCGGGCCCTTCGTTGTCGTGGTCGCTGCT
CCGATGTCCGTTGATGCCCTGACTTCCTCGTTGGCCGCCCTGCAGGACGTGCTGGACTGC
ATGCCGGCGGTGCGCGCCATGCAGATCCAGCTCGACGGCTATGCCGATGGCGTGCTGCGC
ATCACCGCGCCGCTGGCCGCCAACGTCAACGACAAGGGCAACGCCTTCGGCGGCAGCCTG
GCCTCGGTGCTGACCCTGTCCGGCTGGGCGCTGGTCAGCCTGCGCCTGCGCCTGGCCGGC
CACGATGCCGAGGTCTACGTGGCCGACAGCAACCTGCGCTACCTGGCCCCGGTCTACGAA
GACCTGCACGCCCACGCTGAGGCGGCCGAGGCCACCGGCTGGGATGCCTTCCTGAACACC
TTCCGGCAGCGCCGCAAGGCCCGCATCAGCATCATCGCCACCCAGCCCGGCGCCGATGGC
AAGCCCGCCGCCGAATTCAGCGGTCGCTTCGTTGCCTTCGCCAAAGGGTAGGATGGCAGG
CTGACGTTCTGGGGAAACCACTGATGCGCCGCCTGATCCAGTTCCTGATCTGTTCCCTGC
TGCTGGCCAGTGCCGTGGCCTCGGCCGACGACCTCAGCCGCAAGCAGCGCAAGCTGCTGG
AAGAGACCCAGATCGCCTACGGGGCGACCATCCGCTGGGGCAGCATGGACGATGCCATCG
GCTACCTCGACCCCAAGCTGCGCAAGGAAAAGCCGCCCACCGAGTTCGAGCTCAACCGTT
ACGCGCAGCTGCGCGTGTCGTCCTACCGCGAGCGCAGCAGTGCCTCACTGGACGGGGGAC
TGGTCGAGCGCCGGGTCGAAATCGGGGTGATCAACCAGAACACCCAGGCCGAGCGCACGG
TGGTCGTGGTCGAGCGCTGGCGCTGGGACCCGGAAGCCAAGCGCTGGTGGCAGACCGCCG
GCCTGCCGGACCTGTGGAAGGGGCAGTGACGGGCCGCGTCCGGCTTGTGCGACAATCGGC
GCCCGCTTAATCGACCCGTGACCTGAGTGAATTACGAAGAGTTGCTGGCCTTTGCAGGCC
GAAACCCGATGCTGTCCGCGGCCCTGGTCGGCCTGACCGTGGCCATCATCGTCACCGAGA
TCCGCCGCCTGTTCCGGGGCTTCAAGGGCATCAAGCCCGCCGAACTGACCCAGCTGATCA
ACGCGGGCGGCACGGTGGTGGTCGACCTGTCGGCCAGCGGTGACTTCGAGAAGGGCCACA
TTGCCGGCAGCCGCAACGCCCAGGCCAGTGCCTTCGGCCCGGACCACAAGCTGGTGGCCA
ACGCCAAGCAGTCGCCGGTGGTGCTGGTGTGTCGCAGCGGCAACGCCTCGGAAACCGCCG
CCAAGGCGCTGAAGAAGGCCGGCTTCGAGAAGGTCTACGTGCTCGACGGCGGCATTCCCG
CCTGGCAGCAGGCCGAGCTGCCGCTGGTCAAGGGCCGCAACTGATTGCCGCATGTGGCGG
ATCCGGCCTTGTATGGGCCTGATCCCGCCCCCATCGCAGTAATTCGACCATCGTTTTCAT
TGCATTCATTGGAGTTACTGGAAATGTCCGAAGAGATCACCAACGGCGCTGCTGCGCCGG
TCGATGCCGCCACCGGCCCCGCTTTCACCGTCGAGAAGATCTACGTCAAGGACGTCTCCT
TCGAGTCGCCGAACGCCCCGACCATCTTCAATGACCAGGTGCAGCCGGAGCTGCAGCTGA
ACCTGAACCAGCAGGTGCAGCGCCTGGGTGAGAACGCCTTCGAAGTCGTGCTGGCCGTGA
CCCTGACCTGCCAGGCCGGTGAGCGCACCGCCTACGTGGCCGAAGTGAAGCAGGCCGGCG
TGTTCGGCCTGGTCGGCCTGGACCCGCAGTCGATCGACGTGCTGCTTGGCACCCAGTGCC
CGAACATCCTGTTCCCGTACGTGCGCCAGCTGATCAGCGACCTGATCCAGGCCGGCGGCT
TCCCGCCGTTCTTCCTGCAGCCGATCAACTTCGAAGGCCTGTACGCAGAAACCCTGCGCC
AGCGCCAGGAGCAGGGCGACGCACCGTCGCTGGCTGACTCCGAGCCGGCTGGCAACGCCT
GATTCCTGCCGCGACGTCACGGATGAGCACTCCCGCTGACAAGATCGCCGTGCTGGGCGC
CGGTTCCTGGGGAACCGCGCTGGCCAGCCTGCTCGCACGGCACGGTCATCCGACCGTGCT
GTGGGGGCGCGACGCTGCCGTGGTCGAGGCCATCGACCAGCGCCACGAGAACCCGCGCTA
CCTGCCGGGCATCCCGCTGCCGGACAGCCTGCGTGCCACCACCGACCTGGCGTCGGCGGT
GGAAGGCGCGGCCTGGATCCTGGTGGTGACCCCGTCGCATGCCTTCGGTGAAACCGTGCG
TGCGCTGGCGCCGCTGCGTCCGGCCGGTGCCGGCGTGGCCTGGGCCACCAAGGGCTTCGA
ACCCGGTTCGGGCCGTTTCCTGCATGAAGTGGCGCGCGAAGTGCTGGGCGAGGACGTGCC
GCTGGCCGTCGTCACCGGGCCATCGTTCGCCAAGGAAGTAACCCAGGGCCTGCCCACCGC
GATCACCGTGCACGGCGACGTGCCCGAGTTCGCGCAGACGGTGGCCGAGGCGATGCATGG
CCCGGCGTTCCGCGCCTACACCGGCGACGACATGGTCGGTGCCGAGCTGGGCGGTGCGAT
GAAGAACGTGCTGGCGGTGGCCACCGGCGTGGCCGATGGCATGCAGCTGGGCCTCAACGC
CCGTGCCGGCCTGATCACCCGCGGTCTCAATGAAATGCTGCGCCTGGCTGCGGCGATCGG
CGCCAAGCCGGAAACGCTGATGGGCCTGGCCGGCCTGGGCGATCTGGTGCTGACCTGCAC
CGGCGATCTGTCGCGCAACCGTCGCCTGGGCCTGGCCCTGGGCCGTGGCCAGACGCTGCA
GGATGCCGTGCGCGAAATCGGCCAGGTGGTCGAGTCGGTGCAGACCGCCGACGAAGTGAT
GCGACAGGCACGCCGCCATGGCATCGACCTGCCGATCTCCGACGGCGTGCGTGCCGTGCT
GCACGGCGAGCAGACTCCGGAAGAAGGCCTGCGCGCACTGCTGGCGCGGGAACAGAAACC
GGAATACCCGGACACGCTGTTCAAGTGAATCGAAAAACCCCGGCCACGTGCCGGGGTTTT
TTATGTGCGCGAGCCATCCACGCATGGCGTGGATCTACTGCCGAACCCGCTTCTGGTAGC
TGCCAACCTTGGTTGGCGCCCGACGGCGGCAATCACCGCGCCCGTGGCGGCGCGCTGGTG
TTGTCCATGTCCGAGAAGATCAACCACGGCCCGTCGCCCACGCGCTTCAGCGTCAGCGTG
AACTTGCCGGTGTCCCCCTCGTTGCTGCCGTAGCGATACGCACCAATGATGTAGCCCCTG
TTGCCCTCCACCGAGTGAGCCAACGCCCGCAGCCACAACGGACTGCCGCCCTGGCCGGCA
TACGCGGCCTCGATCGCAGTACGCCCGCGCACCGGCGGCTGGTTGCTCTGCAGTACAAGA
CCATCCTCGGCAAGCAGCGCAGCCAATGCCCTGGCATCAGCCGAGCGCCACGCCCGCTCG
TAATCGCGTAGTACGCGCTCCAGCGGTGCGGGCAGGGCTGCGCCCGGGAGAGGCCGTGCA
GGCTTCGCGTTTTCTGCATCGTGGGCAATTGCCGGCGATGCCAGCCGCAGGGCACTGCAG
AAGATCTTGGCGAGTCGTGTACGGCGCATGCGTCCGGCTCCAGGCGATGACGGGACGCTA
CGAACGCATCCTGGCACGGTGCTGGTTAGAATCACGCGGCTGCCGATTTGCTGGATGCAG
CGCAGATCAGACAAGGACAGGGAATGAAGATTCGAATCACAGGGATGGCACTGACGGTCG
CATTGCTGGCCGCCTGCGGGCAGGCACCGGCACCCGATGCAGCACCAGCCGCACCAGCAC
CGGCCACAGAAGCACCTGCGGCCACGGCAACGGTGGGCGAGAAGGCGCCATCCATCGAAG
GTGGCGTGGATCCCTCGGTGTGGGACAACGAAGGCGAACCGGAAGACCCGAGTGCCGGCG
GCGAACTCACCTGCGCGGACAACCCGCTGGCGACGCATTTCTTCACCCTGGTGGGCGGCA
ATACCGTGGACGACTGCGGCCGCAAGGACCCGAAGGTGCTGGCCGCGTTCAACGCCCTGA
TGAAGAACACAGCCGCAGCCGAATCCGCTGACAGGGAGATTCCATCGCTGCGCGAACGCC
TGTTGAGCGGGCCCAGCGGTCCTGGTGAGCTGCTGGTGCTGCAGGGCGAGCCGTGGTGGT
TCTATACCGCCTGCCAGGCCCACGACTGCCCCGGCACCGCGTTGGCGATGCTGTATTCGC
CGACGGAGGCGAAGATGGTCGGCCGTCTTACCGCGCGCTGTCGTGTGTGGTGGCTGGGCG
AGCCGACGGCGGAACAACGTGCGCAGATTGAACAACGCCAGCCACTGCAGGATGCCGCGT
TGAAGGAAGACAGCGCGCTCTGCGAGTGATGTGGTGCCCGCCTCATCCTTCCGGCTGCAT
GCGCGCGCTGGCCTGTGCGTTCATGGTCAGGCACGCCAGGATCAGCCCTTCCATCACCCG
GTCGCCCACGTACTCGGCCTCCGTGCCGTTCTGACGCACGCGCTCGGCCGCCAGCAGCAG
CTCCAGCGTCACGCGTTGGCCGGCCAGTGCACAGTCCGCATCGGCCAGCGCCATGCAGCG
GCCCGGCATCTGGTGACGCTCCGGCCAGGGTTGGCCGTCGGCGGCCGCGCCTTTGCCGAT
GCGGCGAAGCGTGGCGATGAAGGCATTCGGATCGGTCGCAGCCGCGTGCTCTGGCGGCCC
ACCGCCAGTGGCGGATGAGCGATGCGGATGCAGGCGAGGGAAGTCCGGTGTGGTCATGGC
AGTGCTCCGTGCAGGACAGACGGTAGCCGCCACACAAAGGTGGCGGGCGGAGACGTGGCT
CGAAAACCGGGAGATCACGAACAAGACCGGCAGGCGCAAGGCCTCCACGCTCCGCCCGCC
ATAGCCGGCAGACGGAATGCCAGCCGGCGCCACGCGGGGTGACGCCGGCTGGCAAGCGCA
AACAACGTTCGTGATCTAACGGGTTTTCGAGGCCCGGCCACCGATTTTCCGGTGGCCCGC
CATCTGTACCGCTGTCGCTGCGCAACGCCAATCAGACGAGTTGCAAACAGCGTTTGATCG
AAGACGCTTTCAGCATTCTTGCATGCTGTTAAGCCGTCGCGGACGCAGGTGCCGCAACGT
CCGTGGCAGCGTGGGGAATATGCGACATGGTTCGAACTTGATGACAGGGATATGGGTACC
CCACCAAGCCGATGACGACAGTGCGGAGCGAAGAACGTAAATCGAACTCGCCCCACTCTG
GTTGTCAGCGCTCTTGGGGTCTTTCGTACCAGGCCTGAGTACGGTTGACGATGCGCACCA
CGGACAGCATGACCGGCACCTCGATCAGCACGCCCACCACCGTCGCCAGCGCCGCCCCGG
AATGCACGCCGAACAGTCCCACCGCAGTCGCCACCGCCAGTTCGAAGAAGTTGCTGGCAC
CAATAAGCGCTGACGGGCCGGCCACGCAATGTGCCACGCCCAGCCGACGGTTGAGCAGGT
AGGCCAGGCCCGAGGTGAAATAGACCTGGATCAGGATCGGCACGGCAATCAGCGCGATTA
CCAGCGGTTGCTTCACGATCTGCTGGCCCTGGAACCCGAACAGCACCACCAGCGTCAGCA
GCAGCGCGGACAGGGACAGCGGCCCCAACCTTCGAAGCGTGAGTTGCAGGCCCGCCTCGC
CGCTGCGCAAAAGGATCCAGTGCCGCAGCAGTGCAGCAGCCAGCACCGGCACCACGATGT
AGAGACCAACGGACAGCAACAGCGTATCCCACGGTACGGTGATCGCTGACAGGCCGAGCA
GCAGTGCAACCACCGGCGCGTAGGCAACCACCATGATCGCGTCGTTCAACGCCACCTGGC
TCAGGGTGAAGTTGGCATCACCGCGGCACAGGTTGCTCCACACGAACACCATGGCGGTGC
AGGGTGCGGCTGCCAGCAGGATCAGCCCGGCGATGTAGCTGTCGATCTGTGCTGCGGGCA
GCCAGTCGGCGAAGGCATGGCGCAGGAACAGCCAGCCCAGCAGCGCCATCGAGAACGGCT
TGACCGCCCAGTTGATGAACAGTGTTACCCCGATGCCCTTCCAGTGTTGCTGCAACTGGC
GCATCGCGCGGAAGTCGACCTTCAGCAGCATCGGGATGATCATCAGCCAGATCAGCACCG
CAACCGGCAGATTGACCTTGGCCACTTCGGCGGACGCCAGCACCGCGAAGGCACCGGGCA
GGACGTGGCCCAGCAGCGTGCCCATCGCAATGCACAGCACAACCCACAGCGTCAGGTGTC
GCTCGAACAGACCCATGGCAGTGGCACCGTCACTGCGCGCCGTCGGTCGGCAACAGCTGG
CCGATCCGGTCCAGCGCGTGCTGCAGCGCTTCGCGTTCGGACCACACCGATTCGGGCAGT
GCGAGCAGCGCACGCAGGCGGGTTTTCACGATGGCATGGGCCAGCGCGAAGGCTGCGGCC
TTGTCGGCATCGCTGCCTGCCACGGCGGCCGGATCGGGCAGGCCCCAATGGCTGCGGATG
AAGTCACCGAACACCACTGGGCAAGCTTCGGCAGCGGCCGCATCACACACGGTGATGACC
AGGTCCATGGGCGCTGCATCCACGAACTCGTCCCATGATTTGCTGCGCAGCCCTTCAACG
GGCATTCCTTCGGCATGCAGTTGTGCCAGCGCGAACGGATTGACCTGGCCGGTGGGCTGG
CTGCCCGCACTGAATGCCCTGAAGCGATCGCTGTCCCAGGCGCGCAGGGTGGCTTCAGCC
AGCACGCTGCGCGCGCTGTTGCCGGTGCAGAGGAACAGGACATTGCGGGTCATGTGGCAA
TCGCTTCGATGGGGTGGGTCGTGTGCGGTATCAGCACTTGCAGGCGGGTTCGGCGGGGAC
GCACTGGTTGCTGGGTGAGCCCGCGCAACAGTTGTGCGTGAGGTACTCGATCAAGCCGTT
CATGGCATCGAAGTTGGCGCGGTAGCAGACGTGGCGGCCCTGGTTCTCGCTCTCCACCAG
CCCGGCCTGCACCAGCTCCTTCAGGTGGAAGCTGAGCGTGGCCGGCGGCACCTGCAGGGC
CGTAGCGATGTCGCCCGCCATGCGCCCTGCCGGGCCGGCCTCCACCAGCAGGCGGAAGGC
AGCCAGGCGGGTGGCATGACCGAGGGCGGTCAGGGCGGAGATTGCATTCGATGTTTCCAT
GTTTCTAGAATAATCGAATGAATGAGCCAATCACAAGCCTGGACCTGCCCAACCTGGTGG
AATCGTCATTGCCCCAGCCCAATCATCACCAGCTCGCCGCGGCAGATCTGGGGCCGCCAC
GCATCCTCCTGCTCTACGGCTCGCTGCGGCCCCAGTCGTTCAGCCGCAAGCTGGCGCTGG
AAGCCGAGCGACTGCTGCGCCATCTGGGGTGCGAAACCCGGGTGTTCGATCCGCATGCGC
TGCCGATGCTGGACAGCGTGGACCCGCACCACCCTGAAGTGCAGCGACTGCGCGAATGGT
CGCAGTGGTCGGAAGGCCAGGTATGGGTCAGCCCCGAGCGGCATGGCACGGTCACCGGCG
TGTTCAAGAACCAGATCGACTGGTTGCCGCTGGAAGATGGCAGCGTGCGGCCCACGCAGG
GCAGGACGTTGGCGGTGATGCAGGTGAGCGGCGGCTCGCAGTCGTTCAACACGGTCAACG
CGTTGCGCGTGCTTGGTCGTTGGATGCGCATGCTGACCATCCCCAACCAGTCGTCGGTGG
CCAAGGCCTGGCAGGAATTCGATGACGACGGCCGGATGAAGCCCTCGCCGTACTACGATC
GGGTGGTGGATGTGATGGAAGAGCTGGTGAAGTTCACGCTGCTGACGCGGGGCCGGTCGG
ACTACCTGGTAGACCGTTACAGCGAGCGGAAGGGCGACGCCCACGCCGCGGCATTGGCGC
GGGCTGCAGAGGCTACGGCTTCCTGATCCTCATTGGTGCCGATGTGAGGCACGCTCACCC
AAGCAGCCTCTTCACCCTTGAAGCTGCAAGGCGGATGATCACCACATAGGCCAGCAACAT
GCCGGTGCCGATGCCCATTACTTCGATTTCCCAGTTGCGGCGGTAGGGAGAAGGGCCCAT
GAAGGCCCACGCCAGAAGCACCGCCGCAATCAGCAAGGCGCTGCGATTGGCCTTCGAAAT
GAGCGCATCTTCGGTCGCGTGCCCCATGTTCGGATCCCAGGAACCGAGCAGCCACCCCAA
GCCACGCAGGTAGTCGCGCGCCACGAAGAACAGGAAGACGAATACGCCTCCCATCGTGCT
CAGCAGAAACTGGAAGAGTGGGTCCACCGGCGGCCTCATGGACGAGGCAGACATTGCCTC
GCAGGATCGTCTACGGGCGCAGTATGCCAGCGTGCCGGGCCTCGGGGGCACCACGCCTCA
CACGCAGGCGACTCTCCATGAGCAGACTGTGCATCCCAGCCGCCCGGCGGGCGGCATGTG
CCCACAACGCCCAGGGCGGACGCACAAACGCACTACTCGCCAGCGTGCTGTGCGGTCTTC
TTTTGGTTGCCATCTGTGACGGCACGGCTCTGCGCGAACTCCGGGAACGTCTTCGCGATC
GAATCCTTGTCCGGCAGGATGTAGAACACGCCGCCCTTCTCGAACGTGGACTGCACGATC
TGCTCGTAGAACGCGGGCGAGACATTGATGCAGCCGTGGGTGACGCGGTTGTCGTCCGGC
GAGGGCGATGCCAACCGCTCGGCGCGCTTTTCCTTCGGGCTGCCCGGCGGCAGCGGGTGC
ATCGACACGGCGGAATCGTAGTCCACCCACAGCACGCGTCCGGCATCGTCGGACGGGCCG
TAACCGCCAATGAAGCGGCCGGCAGGCGTGGTGCGGTCGTGGCCGGGAATCGCGCTCAGT
GCGAGCTTGGCGACGCCCGGTGCGGAATGGTCGCCGATCGCCGACCCAAACAGCGCCGGT
GCGGCGCCGCGCAGCTTGCCGTCACCGCCGAAGACCAGAACCTGCGCCGCCGCCTTGTCC
ATGACCGCAAACGGATAGCCCTGGTTGTCCTTGCTGGCGACCACCCAGCCGGCCAGCTCG
ATCACTGTCTCGGACACGCTCTGGTCGGGCGGAAGTTCATCAACGGCGGCGACCGATGGT
GCAGGTGCGTCCTTGTCCCTGGCGTTGGCTACGCCGCTGCACGCAACGGCCAGTGCCATG
GCCAGGGAGGCATGGAGGGCGCGGCGTGCAGGGGAGGGGGAAGTACGAATGGGACGGCTC
CTTGCAATGCAATCGTGGGTGGAAGGATGCCAGTGGCCGGCGAAGGCCACTGGGTCCCCG
ATACACCCGATACAGAGGTGGATCAATTCAAAAGGTGAGGGAGCGATTACCCGCGCGGCT
TGCGGCCGGCAGGTGCCCTTTCAAGCTGCTGCACGCGACCTTCGATCTGGTCCAGGCGCT
GATTGGCCTGCTGTGCGGACTGGTTGGCGGACTCCGCGCTCTGCGCAGCGCCCTGCACCT
TGACGTCGAGCTGATCGAGACGCGAGTTGATGGTTGCAAACTCGTTCTTGTATGACGCGC
AGGCGCCAAGGCTTACGGTGGCGATGAGCGCTACAGCAAGTGCGCGGGCCGTCTTCATGT
GTTGCGGGTTCAGGTTCATTGCACTCCCTCCTTCGTCTGGGGAAGCTGGAATATAGCGGC
GTTTGTTCCCGCCGCTACCAAGCGCTTTCAGCTGGAATTTGAATACGTGGAAGCACTGTG
AAGCCGGCCTCTGACCCAACATTAACAAGCGGGATCAGGCGAGCTGATCTACGTCGGCGG
CGTGCCTTGTGCCTGTTCAAGGTCGCCAATTCATCAGTATGAAGCGGCTCTCACAGCACT
TGCGTTTCCATGCCTTTGGCAGCAGTGCAGGCAGGCGTCCATCCACTCGCCTCGAACACG
GTCGCGGCGGTGTCGGGCCGCACATCCAGCAGCGTGGCGATGGCCCTGGTCCCGTCTGGC
GCGCGGGAAACATAGCTGCGCGCGATGCGGTAGCCGACCCAGTATCCGAGATCTCCACGT
CGTGCTTCATCGCCGGGGCCGTTGTACAGCCACTTCGAAAGATCGGTGCCCCCACTGTCC
TGTACGAACGCGCGCTCCAGCGCACATTCGCGGCCCTGGGCCCAGCGACGCAGATGCGCG
TTGGCCGGTTGCCCCGAGATCAGTTCACCCACGTACTCGGCGCCGCCTTCAAGCAACGTC
TGATAGAGCAGGGTGGGCTGCTCTACGTCCACGCGTGCACCGGGCTGTTGCACGTGCACA
TACTCATGCGCGATCAGATGCACGAAGCGGTCACCTACATCGGCCTGCATCCAGTCGGCG
TTGCACAGTGCTTCCAGTCCGATCACCACACCATCTTCGGTGGTGACGCCGCCGCTGTTA
CCCCGCCCGACCAGCACGGTGACCGGAGGAAAACGTGCAGTGGGGAGCAGCGTGCCCAAC
CGATCGAGTGCGTCGGCAACCCGCGCGCGGATCGCCGGCAATGCCGCTGCACAGGTCCGC
GCCCTGGCGAACAACGCCGGCTTGTCCTGGATGGCCCTGGCCAAACGCTCCATTGATCCG
ATGCGGCTGTCGGTGAAGCTGCGCAATGCCTCCGTGCCGGTGTCCAGATAGCCGCGCTGC
AGGTCTTCGGCACTTGGTTTTCCTCCAGTGGCATCCAGCACGCTGAAGAAACGCGTGACA
TCGTCTGTCTGTACCACGATGCGTGCAGAAGGTTGGGCGCGCTCGGCCGCGTTGGCTGGC
AGCTGCATCATCGGAAGGGCGACGAGCAGCAGCACCCGCACCGCGCGGCGCGCATGGGGC
GGAAACAGCAGTGATGCGACGGACGCGTGCTGCATGTGGAGTTCCCTGAACGCCAGCCTT
ATTTATACACCAGTCAGTTCAATATTCAGGGTCGATTAGACCCCCTAACGGATAATTCAC
ACCTGTCGACCGCCTCCTCTCTCTCCCCCTCCCGGGAGGCGGCCGACGAAACCAAAATAA
TTAAAGGTGTGTCCCGATGAACAAGAATTCGCTGCTCGCCCTGGGTCTCCTGGCTGCCCT
GCCGTTCGCTGCATCGGCAACCGACGGCCTGTCGTACAACTACGTTGAAGGCGGCTACGT
GAACACCGATGCCAAGGGCGGCGACGCCGATGGCTGGAAGGTGAAGGGTTCCGTGGCGGT
GCACCCGAACTTCCACATCTTCGGCGACTACAGCGCGCAGGAGACCGACAAGTTCAAGAA
TGACGTCGACCAGTGGCGCATCGGTGCCGGCTACAACTACGGCATCGCACCGAACACCGA
CCTGGTGGCCCGCGTTGCGTACCAGAAGTTCGACATGAAGCATGGCCTGGACTTCAACGG
CTACTCGACCGAAGTCGGCGTGCGCACCGCGTTCAACCCGTACGTGGAAGGCTACGTGAT
GGCCGGCTACGAGGACTACACCAAGAAGCACGGCATCAACCCGGACGGCGAGTTCTACGG
CCGTGTCGGCGCCACCGCCAAGTTCAACCAGAACTGGGGCCTGAGTGGCGAAGTGAAGCT
GGCCAAGGCCGGCGACCGCGAGTGGTTCGTGGGCCCGCGCTTCACCTGGTAACAAACGCC
TGTCGTTAGTGCGTGTTGTGCTGGCGTGTGACTCTCTCTCTCTCTCCCACACGCCAACCG
AAGCCCGGCCTCGCGCCGGGCTTCACTTTTATGGGCCCCGTGGCGCCACAATGCGGCATG
GGCGACCCTTCCTCTCTTGCAGGCACCGGCACGACCTACCAGGAACATCTGACGCCTGCG
CCGCTGCGCGGCCACTTTGGCCAGCTGTGGCAGAGCCAGCTTCCTGCCGATGCCGATGGG
CACATCACCGTATTGCCCGATGGCTGCGTGGATATCCTCTGGCGCGACGGTGCGCTGTTC
GTCGTCGGCCCGGACCGTGTGGCCGCGCACCCGGCGCTGGCACCCGGTGCGCAGGTGCTG
GGCGCACGCTTCCGCCCCGGCCAGGCATTGGCCGCGCTGGGCCTGCCTTTGGCCGGGATC
ACCGGCCAGGCCGTGCCACTGGCTGATCTGAAGGGCGCGTGGGCGAACAAGGCGGCGGCC
TCCATCGGCGACACCGCGCCTGCACAGCGCCTGCAGCGAATGGCGCACTGCCTGCAACAG
CACATGGGTGCGGCCGCGCTCGATACGCCGGCGCAGCGCGCCCATGTCATGTTCCAAGCG
CTCGCCGCGGGTAATGCCACGCTGGATACGCTGGCGGCGCAGTTGGGCCTGAGCCCGCGC
AGCCTGCGGCGTTTCAGCCAGTCGCAGTTCGGCTACGGCGCCAAGACGCTGGAGCGGATC
CTGCGGCTGCAACGTTTCCTGCGCCAGAGTCGCGCGCTGCCACAGCATTCGTTGGCGATG
CTGGCCGCTGATGCCGGCTATGCCGACCAGGCCCATCTCAGCCGCGAGGCGCGCGAGCTG
ACTGGCATGACCGCCAGCGAGCTGCGCCTGGAGTGGGGACAATGATGGCCGTTTTGTTCA
AGACCGCCGTGCCGCGCTGACCGAAGCTGGGGTTCCAATCACGGAGCAACCTCATGAGCC
ACGAAGCTACCCACGAAGCCGAACGCCGCATCGACAACATCGAATTCGCCGTCGCCAGCA
TCGCACGCAGCAAGCGCTTCTACGGTGAGGTGTTTGGCTGGCGCTTCACCGACTATGGTC
CGGCCTATACCGAGTTCGACGACGGCCGCCTGAAAGGTGGCTTCGTGGCCGACGCAGCGG
TGCATGCGCACGGCGGTCCGCTGGTGATCCTGTACTGCGCGGACCTGGCCGACGCACAGC
AGCGCGTGGTCGCCGCCGGTGGCGAGGTGGTGCAGGCGGTGTTCGCCTTCCCCGGCGGCC
GCCGCTTCCACTTCCGCGATCTGGACGGCTACGAGCTGGCGGTCTGGAGTGATGTGGACT
GAAGTCTTCGTACCTTCGCCGGTGGACGGAACGAGAACCGCTCCGTCCCCGGTCAGGCGG
TTCCGCTATGATCGCCCGCACATCGCCACACGCGATGCGTCCGCCTCAAGCCAGCAGGAA
CCGCCGTGAACTCCCAGCCCGCACCGATCACCGCCGTCAACCACACGCTCGACAACGAGC
CGCAGCAGATCACTGCGCCGCTCACCCATTCGGCGGCGTTCCTGGTGCTGAAGGTGAAGG
ATGACGAGGCGTCGATCGCCAAGGCGCGCGAGGTGCTCGCCAGTACCGACGATCTGATCA
AGAACACCGCCATCCGCGAGATCGAGCGCACCTTCACCTGCAACGTGGCCATCGGCCATC
GCGTGTGGCAGCCGCTGGTAGGCTCCACGCCGCCGCGCGAGCTGAAGCCGTTCCGCGAGA
TCAAGGGCGCGACCCACACTGCCGTGTCCACGCCGGGCGACCTGCTGTACCACATCCGCG
CACGCACCATGGACCTGATCGTGGCGTTCGAGCGCAACCTGCTGATGGCGTTCGGCGATG
CGGTGGAAGCAGTCGATGACGTGGCCGGCTTCCGCTATTTCGATGGCCGCGACCTGCTCG
ACTTCGTCGACGGCACCGCCAATCCGGAAGGACTGTCGCTGCCCGAAGCCACGATTGTTG
GTGACGAGGATCCGGACCACGCAGGTGGCAGCTACGTGGTGGTGCAGAAGTACCTGCACA
ACCTCGATGCGTGGCGCGCGCAGAAGACCGAGGCGCAGGAGGCGATCATCGGCCGCACCA
AGCACGACAACATCGAGCTGGACGACGCGCCGGCCGATGCGCAGAAATCGCACAAGACGC
TATGCACCATCGAGGATGCCGACGGCGAGCACGAGATCCTGCGCGACAACATGCCGTTCG
CCAACCCTGGCCGCGGCGAGTACGGCACCTACTTCATCGGCTACACGCGCCGCCTGTGGG
TGATCGAGAAGATGCTCGAGCGCATGTTCATCGGTAATCCTGCACCGCTGCACGACCGCA
TCCTCGACTTCTCCACCGCCACCACCGGCGTGACCTTCTTCGCGCCCTCGCGCAAGGTGC
TGGCCGACCTGGGCGAGTGATCAACGCACGCGTATGCATCTGGAGGACGTATGTCTGTCT
TGAGAGCCCCATTCCTGGCGGCATTGTTCATGGGCATCGCCGGCTGCTCGACAGCACCTG
GTCTGCTTGAACAAGCACCCGAGTCATTTGCTTCTTCGAAATCGGTACAGCAGGTCACCG
TCTGCCTGTCCCAGACGTGGACACAACGCAATAAGGTCGTGCGCGTGCTGCCCACTGAAT
CCGGGCAGCGCATTGTCATCGACAACCCTGTGAACCATGGGGTGATTGCCATTGTCGAGC
TTGCCCCTGTCCCGGCTGGTACGTCTGCACGCTACTGGAAGGGTGCAGGTCTCACCGGCT
GGACACGTGATGATCTGAAGGCCTGCCTGGACTGATCGAAGGCAATCCCTCGCAATCGGG
CAAGCTCGACGCGCGGCGCCATCATGGCCCGCCATCCGCCTGTCATCTAGGGCGCCGACC
ATGGCGCGCTGGATGGGAGCGCAGGAGGCAGGTGATGGCCATGGCAGGGAACAGGACCGG
CATGCGCCGCTGGTGGCGGCGTCTGGCCACGGTGTTCGGCGCGTTGGCACTGGGGAGTGC
CAGCGTTTCCGCGCAGGAAGCCCCTGCGCACTGGATGGCCTACGCCGCCGCCGTGGGTGG
CCAGCTGCAGCAGCGCCTGCAGCAGGAACAGGACCCGCAGGCGCAGCGTGTGCTGGCGTG
GTTGCAGGCGCACCCTGACACACCGGCACCGCTGCCGGTGAGCGTGTGGATCGCGGCGGA
TGGCCGTATTTCGAAACTGGAATTCGACAGCCTGGGCGATGCCCAGGTCGACGCCGACCT
GCGCGCGACGCTGCAGGCCGCGCCGTTGCAGGCGGCACCGCCGGCCGACATGCGCCAACC
GATGCGCCTGGGCCTGTTGCTGGAGCCGAAGTAGATCCATGCCATGCGTGGATGTGGTGG
GTAGATGCCGACCTTGGTCGGCAGGCGCGCCAACCCAGGTTGGCGACTACCGGTAGCCCG
GCCACGCATGGCGTGGCTCTATCGCGTTGCCACCTGCGGTTCACGCGCGGCGGCGCTCCA
TGCGCGCAGCCCGAACACGGCCAGGCCGAGGAAGAACACGTACAGTGCCGCGGTCACGTG
CAGCGACTTGAACAGGTACGCACCCACATAGACCACGTCCACCGCGATCCACACCCACCA
GCAGGCCACGTGGCGGCGTGCCTGCCACCACTGGCCGACCAGGCTCAGCGCGGTCAGCAT
CGCGTCCAGCCAGGGCAGCGCGGCATCGGTGAAGGTGTGCATGGCCGCACCCAGCGCCAC
GCCACCGCACAGGCCGAAGGCCAGGTCGCGCAGCAGCGTGCCGCGTGCCAGTGGCACGAT
GCGGATGCTGCCCTCATCGGCGGCGTGCTGCCGCCAGTTGAGCCAGCCATAGACCAGGAA
GCCACCGAAGGCGACCTGCAGCAGGGTGTCCGAGTACAGCTTGGCCTCGGCGAACACCAG
GCCATACAGCGCCACCGACAGCAGGCCCACCGGCCATGCCGACAGCCGGCGCCTGGCCAT
CAGCCAGACGCCGAGGATGCTGCACAGCGCGGCGGTCCACTCGAGCATCACGCCGCTCAC
AGCGCGAACGTCACCGACAGGCGGGCCTGTCGCGGTGCACCGGGGAACAGGTAGTAGTCA
CCGCCGCTGCTGCCGGTATCGCGCCAGTAGAAGCGGTTGAATACGTTGTCCACCGACAGG
TTCCAGGTCACCGCGCGTTCGTGCAGGCGATGCTGGAAGCGCAGGCCGGCATCGAACACC
GAGTAGTCCGGCGCGCGCACGCCACCGTCGGCGCGTGCCACGTTGGCACCGGCATAGCGC
CAGCCACCGGTCACGTCCAGGCCCTGCACGAACGGCAACGCGTAGGCCACGTGCACGCTG
GCGCGCACCTTCGGCACGTTCACCAGCTGATGGCCCTCATAGGCCGGCGTGCCGGTGTCG
CGCGCCCGGGCCTGCAGCATGCTGGCGCTGGCCACGATCTGCAGTGCGTCGGTCAGCTGG
CCGTTGGCGGTCAGCTCCAGGCCGGTGTGGGTCTGCGTGCCTTCCTCGACGAAGGTGTAG
CCGACGTCGCTGCTGTCGGGCCTGGCGTACTGGTACGGCTGCGAGATGCGGAACACGGCT
GCGCCCAGGGTCAGCGCCTCGACCGGCACGTACTTCACGCCTACTTCCAGCTGGCGCGAC
TGCACCGACGGCAGGAAAGTGTCGGCATTGCTGGTCCAGAACGGCGCTTCCTGGCCCAGC
GAAATGCCGCGCACGTAGCTGGCATAGGCGTTGAGCTGATCGGTGGCCTTCCACACCACC
GCGGTCTGCGGTAGGAACCGCGACAGGCGGCTGTGCCGCTGCGGAACGCCACGCTTGTCG
TAGGCACGCTCGTCCAGGCGCACGAAGCGGCCACCGGCCAACCACTGCCAGTCATCGCCA
AAGCTCATCCGGTCCAGCGCGAAGAACGCGGTCTGCCGGCTGTCCAGGCGTCGTGCGGAG
GGGCCGGGCATCTTCGGCGACGGCGCGAATACGGGCACCTGCGGGTCGTGGATGTTGCTG
GTGCCGACGTACTCGTTGACGCTCGGGCGCTTGTCCACGGTGCGGCGGAAGTAGTCGGCA
CCGAGGGTCAGCTGATGGCCGACGCTGCCGGTCTCGAAGCGGCCACGCAGCTCGGCACGG
GCCTGCTGGTTGCGGCGGGTGTCGTCCGGGCTGCGGTAGTCGTAGACATCGTAGTCGCCG
TTGGGTGCGAAGTAGTTGCCTGGCACGCTGCCATCGGCGCACTGCACGGCGTAGTAGCAA
CCGTAGGCGAAGGCGACGTTGTCATCGATCACCGAGCGGCTGTGGCCGACCGAGACGCGC
GACTGCCAGGCATCGTTGAAGTCGTAGGTATGCAGCGCGGTGATGTTGGTGCTGGCGATA
TCCACCGGGCGCTGCCACGGCTGGTAGCCGAGCAGGTGCTCGCGGTCGACACCGCGCGGC
AGGTCACGCGCGCCCAGCAGCTGGTAGCCGGACACCGAGCGCTGCGAGCTGGTCTGGTAG
TTGGCATCTACTTCCAGCTTGCCGCGCTCGCCGATCAGCCAGTCGGCGGCCAGCGAGTAG
AAGTTGCGGCGGCCATCGGCGTGCGCGACGTAGGAATTGCTGGAGTCCCATGCGGCATTC
AGGCGCAGGCCGAAACGCGGGGTGATCCAGTGGCCGACATCGACGGCGACGTAGCGTGAG
CCTTCCGAATCGGTGCCGAGCGTGGCGGTGCGTACTTCAGCCGGGCGCTTGCCGATGTAG
TTGATGATCCCGCCCGGCGCCATCACCCCTGCCGCCAGGCCGGCTTCACCCTTGAGGATC
TCGACCGACTGCACGTTCTCCAGCGCCAAGCGTTGCTCGCCGGCGATGGACAGCCCGTTG
AAGCGGTAGCCGGTGGCGGCGTCCAGCGCGAAGCCCCGGATGGCGATGTTCTGGTAGTAG
CCCACAGGTGCATACGCATCACCCAGCGAGGCATCGTTGCTGGCCAGCTCGGACAGCGAA
CGTACCTGGCGACGTTCGAGATAGTCGCGCTCGAGCACGTTCACCGAAGCCGGCGTGTCC
TTCCACGAACCGCCGCCGAAGGCATTCACGCGCGAGGTATCGGCCTTCGGCTTGCCGGCC
TCCACGCGCACCGCCGCCAGTTCGGTCGGCGAGCGTTCGGCACCAGTGGCAGCCGCATCG
GTGGTGGCCTCGGCCTCGCTGGCATGCAGCGGCAGCGCGGCGCAGAGGGCGAGTGAGAGC
AGGGTGGGGCGCAGGCAGCGGTTCATTCGGTTCGTCTTCGGACAACAAGGGAGACGAAGC
GACGGCGCGCAGGTGCACCGGCCCATGATGGGGGTGTGGCTGCGGCTCAAAGCTCCCTAC
GCCGGTGCAAACCGGATCAGGTTCCAAGGGACTCTCTCAGCCTGGCAGATCCAGGCACCC
CCGCTTCAGGTGACCATTTCACTACAAATGGTACGGATTTGCGAGCGCCAGCCGGGGTCA
GATCCCTTTCCTGCGGAAAGGGATCTGACCGCAACGCTGCGTCAACCGGATCACGCGACG
GCGTGCAGGGCCTGCAGCAGTGCCCGCCCCGGCGCGCTGTGGAACCACGCCGGATGGCCC
AGCATGAAGGGCTGCCAGGCCACGTCGGCATTCGCGGTTGAGCGGGTGAAACCTTCGAAG
TACTCCACTTCGGACAGTGCGAAGTCGAAATGGACCATTGGCAGCAGGTCGGCCAGCAGG
TGCACGCGTGCCGCCGACAACGGCAGCACCTCGCGGTAGCCGTCGAGCAGGGCCAGCGCG
ATATCGATGCGCACTGCCTCCATGCCGCGCTCCAGTTCCAGCCACGCCACGGCGTTGCGC
TCGATCGCGGTGGCGAGGTCGAACAGCGCGCTGGTGGGCGACGCCAGGCCGAAATCCAGC
ACGGTGCTGACCTCGCCGTTGCGCCACAGCAGGTTGGAGACATGCCAGTCGTTGTGCGCC
CACAGCCGGGGCTCGGCGCGCAGGCGCTCGGCCAGGCCGGCGTGCCACGGCAGCACGTCG
CGCTGCAGCTGTGCTTCCCATGGAATGCGCGCGAGATAGCGTGCCAGCCCGGGACGTTCA
TCCAGTCCTGCCTTGATGGCGGCGATCGGATCGTCGGCACGGATCAGGTCGTCGCGCGCC
ACCAGCAGATGGGTGCTGCGCTGGGGCGCGTGGTAGCTGGCGGCGGCACGGTGCAGCTGT
GCGAGCGTGCGCCCTGCTTCGCGGGCCTGCGCGACATCGGTCAACAGCGACCACGACACC
GCGTCGCGATACAGGTCGTCGCCCACGCCGACATCGTGCAGTTCAAACGTCCATTCGCCG
TGTTCGACCGCAGTGTGGCCATCGGTGGCCGGCAGCACCTGCACCACTGGCACGCCGGCG
GCGGCGAGATGGGCGATGAAGTGGTGTTCTTCTTCCAGACAGGCCGCGCTGCGCACGCTG
TGGTGGTGGCGCTTGATGAACACCGCGCCGCGCGTGTCGTCGACGATGGCGGCGGCAGAC
AGCGGCCGCGGGCTGTGCCAGCGCGGTTGGCTGTGCCCGCCCAGCTGCGGGTAACGCGTA
CTCAGCCACGCGATGTCCGCCGCGCTGATCGGTGGCCAGTCGGCAGCGACCTCGTCGTTG
TTGAGGCCCTGCACGCGGTGGGAGGAAGACGTCATGCCACAGTCCGATCGGGAAAGTCAC
ATCCAAGGCTGCGCATTCAACGCCATGCGCGTGGCCAACGCAAACGGGCGGGTCATCGAC
CCGCCCGTCTCCGCGTCATCGGTATGTCGGCGCTGCTTACCAGCCGCGATGGCGGCCGCG
GTCGTGGTAGTAGCGGTTGTCGTAGTAGCGCTCACGCTGCCAGCGGCGGTCATCGCCACG
GTCGTAGTAGCCACTGCGGTAGTAGCCACGGTCGTAACGGCGATCGTAGCGGTCGTCGTA
ACGGCGATTGTCGTAGTAACGGCGGTCGCGGCGGTCGGAGGTGGTCAGGTTGCCGATCGC
GCCGCCGGCCACGGCACCGCCGACGGTGGCCGCAGGGTCGCCGTTGGACAGCAGGTTGCC
GGCCACGCCACCGACCACGGCGCCGACCAGGGTGCGCTTGTCCTTCCTCGACATCGCGCT
GGCATCGCTGACCACGGCGACACCGGCAACCAGTGCCAGGGCCATCGCCAGACCACGGAA
GCTGAGTGTGGAAGTACTGAGCATGTTCGGTTCTCCTGTGAGGTGCATGCCACGCTGGGC
AGGGAGGGCGCGGGGCGCCCCGGCTGCCGTGGAGACCACGCTGGCGTTCCGACATTGCCG
GAACATTGCCTGGCCTACCGGGCGGCTTGCGCATTCATCTAGCGGCAGGCGGCATGAAGC
AAGGCTGAAAGTGGCTTTTACCGCTCAGCTGGCAGAAAGGGAAAGGGCCGCGCATGGCGC
GGCCCCTCCCGGTCTGCAAGGCGCTGCGGGCTCAGACGCCCATGGCCTTCTGCGCCTGGC
GGGTCTGTTCCTGCTGCGCGTCCTGCTGCTGGTGCAGCACGTTCGGCGCGCCCTGCACCG
CGCCGCTGCTGAGCGCCATGCTCTGCTCGCTGGCGGTGCGGGTTTCCACCGCAACGCGGC
TGGCCGCCGGGTCACCGACCGTGCCCTGCACGGCGAACAGGCGCTCACCGTTCGGGCTGG
GCACCACCGCGTCGATGCGCTGCAGGCCGGCGGCATGCGCCTCCCTGGTCAGGGCCGCTG
CGGCGCTTTCCAGCGCGTGGCGGTCCTTGAAGGTGCCCGCCGGCATCCGCTCCAGGCCTT
CGGTGGCCTGCAGGTACATCGGATTGCGCGGGTGCCGCTCGTCGTTCAGCAGCGGGCGCT
CGCGGGCCTCCTTGATCGCATCCAGCGTCTTTGCACCGACGATGCCGTCGGCAATCAGCC
CGTTGTCCTTCTGCAGCTGGCGTACCGCCGCTTCGGTATTGCGGCCGAAGCGGCCGTCCT
CGGCCAGCGGCTTGCCGTCGGCCCCGGCATAGCCGAGGTGGCCCAGCTGCTCCTGCACCT
TGCGCACGCCCTCGCTGTGCGCGCCCGGCTTGTACAGCTCGGCGTGCGGGGCGGCAGCGG
CCTTGTGTTCGGCCGCAGGCTTGCCCTGGGTCTGCTCATGCGATTGGGTGCGGCTTTCCA
GCAGGTCGCGCGCCTTGGACAACGGGTCCGACGCGAACAGCTTCCAGTGCGGGTGGTCCT
TCACCTGCTTGAGGTAATCCTCCACCGGCATGGTGTGCACGCCCTTGCTGCCGGTGGACT
GGCTGATCAGCAGCTTGTCGGTGTTCGGGTCGCGCACCACCATCACGATGTGGTCGATGC
CATTCCAGTGCTCGTGGCGGGTCCTGGCCGTATCCAGGCCGATGACCATGCCTTCCTTCA
GCGCACCGGGCTTGAGGATGGCGTCGCGCTCGAGCAGCACGCCGGACTGTTCGACGGCCT
TGTGCACGATGCCGCCGGAACCGAGGTTGCCCAGGTCGATGCGGTCGGCCTTGCTGAAGA
CAGCGTGCCCGGCCTTCTGGTTGATCTCGTCCATGGTCCGGTTCTGCAGGGTGCCGACCC
AGCCGGAGCAATCGATGTAGCCCTGGTCCACGTTCTTGCCGGTCTTGCCCGGCACGTACA
GCGCGTGGCCCGGGATGTTGATGGCGTACTTCACATCGTCGTACTTCACGCCAGCGTCGT
ACGCGGCGTGCAGTTCGATGCCCGGCTTCGGCGCAGCAGGAGCCGTTGCGGTCGCCGCCA
GCGTGGCCGCAGCGGCACCCACTGCGGCGGTCTGCGCAGGTGTGCCTGGAGCCTGGGCCT
GGCCCGGTGCCACGGTCTGCGGCGTGATGTGCTTTTCCGGGATGCTGATCGCTGCGTACT
TGTGGATGTAGTAGCTGGAGAAGGTCCGCGCCAGGTCGCCGTCGTTCATGCCACGCATTT
CGGCCAGGGTGTGGCCGGTCAGCGCCTTGGCATCGGACCCGATCTGGTTGAGCACGTTGC
GGCGCATGTTGATCTCTTCGCCATGGCCGTTGCGGACCACGCCGAAGGTGCCGGTGGCGA
TCGCGGTCTGCACCGAGCCATAGCCGGCGCTGCCCTGCTGGTGGGCCAGGTACAGGTCCA
GGCCGGTCGGCGTGTCGCCGCCGGACAGGTACGGGTGGCCGGTGCGCTCATTGCGGCGCG
CCATCGAGCCCAGGTTGTCCTGGTACATCTGCGCGGCGGCTTCGGTGTTGCGGGTCGGGT
CGAATTCGTGGCCGGTCAGGTGGTATTGGCGGGCCGAGCCGGGCACGAACTGGAACAGGC
CTTTGGCGCCGGTCGAGGTGTTGTGGGCGCGCTCGTTGAAGGTGCCGCCGGTCTCGATGT
GCGCGAAGCGCATGAAGTCATCGACCGGGATGCCCTTCTGCCGGGCGACCTGCTCGACGA
TGTCCAGGACTTCCTTTTTGCTGTAGTCATGCTGTGCCATGACGTTTTCCTCGGGGTTGA
TGGAGCGGCCGATGCCGCGAATCGCCAACCGGACTCATCCGTGAGTCAAGAACATGTCGG
TCAACAGGTAACCCGCCTGCGGCGGATGGAAATCAGGGCGCGATGTACTGCTGGGCCTTG
CTGTCGAAGCGGTAGTGCACGGTGTCGCCGGCACCCAGCGCGCGGGTCTTGCCCGGGGCT
TCGATGGTGGTGCCCTTGAAGGTCACGGTCAGCTGCGGCAGGCCGTTGCCATCGGCCACG
AAGGCCAGTTCGCCATCGCTGTCGGTGCACGGCATCACGTTGCCGTCGTCGCAGGCCGCG
CTGTTGTCTTCGCCGGTGCGCACCGAGCCGACGTAGCGCCAGACCTTGCTGTCCAGGTCG
TCCTCGCTGCGCTTGGGGTTGAACAGCAGCAGGGCGTAGCCGCTGCTGCTGATGCCGCGG
TCGAAGCTGCTGGTCGGCACCGCCAGCAGCAGGCGGCCGTCGGCGGTGCGGTGTTCGATC
GGCTTGCGCCGGGTATCGACGTCGTCGGCCTTGTCGTAGGCGCCGAGCGCACCGATGGTC
CATTCCTGGCCACGGAACTTCCACGGCTTCTTCGCGTCGCCGCCGGCCAGTACGAAGGTG
GCCTCGGCCAGATTGGCGCGGTCGTCGGGGCCGGCCGGCTGCTGTTCGCCCGGCTTGCCG
TAGTGCTCGCGGGTGTCCCAGGAAAAACCGGTGTAGTAGGTGGTGCCGTCCAGGGTGAAG
CGGTGGCCGAACCAGAAGGTCGCCACGCTGCCGTTCTGGACCTCATAGGACGTCGCACCA
TCGCCATCCACCTGGTAGATGAAATACATCACGGACGGCGCGTCGGGCGGGGTGACGGCG
GCATCGGGAGAGGGGTTCTGCATCGGGGCAACATCCTGTCGGGGCGCTTTGGCAGCCTGC
GCAGGCGCAGGCCGGGAGGACGAGGGGGCCGGATCGGCGGCGCTGCAGGCGGCAGCGGAA
AGGGAGACGAGCAGGCATGCCGCGAATGCGCGCAGGGGCCGCAACGGCAGGGTCCAACGT
AGCTCGGGGGGGGACTGCATGCGCCTCTCCATGGTCAGCGTTGCCGGGCCAGACGGCCGG
CAGGAAGCCGCACCCCATCCACCACGGACGGGAGCGAGGACATGAGCCGGTCGATTCCTT
CGACCTCGCATTGAGAACTCATGCCTGTCCATCTTGGCACAGATCCGCAGGCCGTCAAAG
AGGGGGGCGGCAGCCGGGTCTGTGATGTGAAGTGCGTCTCAGATCTTGCCATCACGCAGG
TAGTCGAACAATTCGGCGTCGCCCTTCAACCCCAGCTTGAGCATGGCGTCGCCCTTCTGC
CGGCTGATGGTGCTGACGCTCTTGTGCAGCTGCAGCGAAATCTCCTTCACCGTCATGCCG
GTGCCGAGCAGTCGCAGCACCTCCACTTCGCGTGGTGACAACGGCTTGCCGTCGCCCTCG
CGCATGCGCCAGCTGCCGGCCGCGTCCACCCGCTCGCGCAGGCTGCGGCTGATGTAGGGC
TGGCCGCGGTACACCGACTGGATGGCCTGCGGCAGCTCGTCCATTGACGAACTCTTGTCG
ACCAGACCGAGCACGCCACTGTCGAGCACCATGCGCAGGATCGCCAGGTTGCTGGAGACG
CTGAGCATCAGCACCGGCAGGTCCGGATGCCGGCGGCGGATCATGCCGATCATGGCGAAG
CCATCGGCCTGCGGGCTGCCCGGCATGGAGTAGTCGGTGACCAGCAGGTCACAGGGCTGG
TTGGCGAGCAGGGTCATCAGCGCCTGCGCGCTGTCGGCCTCGCCGACCACGCGGCCCACG
CCGCTCGACTCGATGACGGCGCGGGTACCGATGCGGACCACCGGGTGATCGTCTGCGATG
ATGATGCGCAAGCTCATGCTCTAGTATGGCCATCGGGCACGCCGGGCCGCGACCATCGCG
GTCCCTGGCAGGATTCTAGGAGATCGACGCAGATGCGTAGGTGGGCTGTTCGCGGGCTGC
TCCTGCTGCTGGCGGTGCTGGCCCTGCCCGTGGCCCAGGCACAGCCGGCCCCTGGGCTGC
TGCCGCTCAGCCCGTTGCAGCGCGAATACCTGGTGGCGCATCCGACCATCGTTGTCGGGC
AGTATGACAGCGGTTGGCCGCCCTTCGAGTCCCTCCGTGACGGCCAGCAGGTCGGTCTGG
GACCGGACTACCTGTCGCATCTTGCACGCCAGCTCGGCATGAAGGTCGAGGCGCGCCGCT
ATCCGGACTGGACATCCGTGCTGGATGCGGCATGTCGTGGCGAGATCGACGTGGTGATGA
GTGTCGGCCTCAGTGCCGACCGCACCCGCTGCATGGTCTATACCGCGGCCTACAGCGAAG
CGCCGCTGGCCCTGGTGGGCCGGCCGGACGACCTGCGTGCCTCCGACATGCCCGACCTGG
AGGGTCTGCGGGTGGTGATCGAGCAGGATTTCCTGACCGGTCCGCAGGTGCGCGCCCGAT
TCCCGCGTGCCCGCCAGCTTGTCGTAAACGACACGTTGAGCGCATTGCAGATGGTCAGAG
ACGACAAGGCCGACGTCTACATCGGCAATGCCTTTGTCGCCACCGAGCTGATTGCCAGCC
GGCGCCTGCAGGGCGTGGCGCTGTTGCGGCCCAGCGACCTGCCCCCTGAACGGCTGCACT
TCGGCATTCCCAACAGCAAGCAACCCCTGGCTGAAGCCCTGGACCTGGCGCTGGCGGCCA
CCAGCCAGGCCCAGCGTGATGCCCTCGCACAACGATGGCTGCCACCGCCGCACTGGTCGG
CATCGGCGCAGCTGGCGCTGAGCCAGGCCGAGAAGCGCGTGCTGGAGCAGCCGTTGAAGA
TCGGTTTCGCCCCGAATGCCGCGCCACTGTCGTTCACCGGCGAGGATGGCCGGCCCAGCG
GGCTGGCCAGCGAATACCTGCAGCGCCTGATGCAGGCCGGTGCCAACCTGCAGGTCGAGG
ACAGCCACGACTGGTACGAGGTGCGCGAGAAGGCCCGCCGCGGTGAGCTGCAGGCGGTGA
TGGGCATTCCTGTCGATTCACGGTACCTGGGCCCGGACTGGGTGTTCAGCCAGCCCTTCA
TCAGCGTGCCGAACGTGATTGTGGTCAGGAGCGATGGCGAGTCGCTGCTGGGCCTGGCTG
ACCTGCAGGGCAAGCGCGTGCTGCTGTCCGACCCGGAGCGTGTGCGCGGCTACGTGCTGC
AGCAGGCACCGCAGGCGCGGATCATCGCTGCACGCAGCGCCGAACAGTCGCTGCAGCGCC
TGCTCGCTGGCGACGCCGATGCGTACATCGGCAACCTTGCCGTGGTCGATCACCTGCTGC
GCAGCCGTTTCCCGGGGCGGCTGCAGGTGGCGGCACCGGCCGGCTTCAACGACCAGCTGG
TGCTGGCTGTGGACCGCCGCCACGCGGCACTGGCTACCACCTTCGATCGCCTGCTGCTGC
AGATGACCCCACGCAAGCGCGAGGCCCTGCGCAATGCCTGGCTGGGGGTGGAGTACCGCA
ACGGTGTCGACTGGAACAAGGTGCTGCGGTGGGGCGTGCCGGTGCTGCTGGTGCTGCTGA
CCGCGCTGCTGGTACATGGCGTCGGCCATTGGCGGCTGCGCCGCGAGGTGGCAGGACGTC
GCCAGCTGGAGCAGCGTCTGGCCGAGGTGACCGACAACCTGCCTGCAGTGGTCTATCAGG
CGCGTCGCGACGCCGATGGCGCGCTCAGCTTCCCGTTCATCGCCGGTGACCTGCCTGCGT
TGTTCGGCATTACACGGCAGCAGGCCGAACAGGATGCGAGGGTGTTGCTGGAACGCATCG
AGGAAGAGGACCGCGCGCACATCCTGCACTCCATCGAGCAGGCCGCGCGCCAGTTCGCCC
CATTGATCCTGGAGTTCCGCCTGCGCAGCGATGGGGAGGGCGTGCGCTGGGTGCGCAGCC
AGGCCCACCCCTATGCCGCCGAAGAGGGCGCGGTGATCTGGAGCGGTTACTGGGTGGACG
TGAGCGAAGCGCGGATGCAGGCCGATGCCCTGGCGGCGGCGAAGGCGGACGCCGAGCAGG
CCGCCGAGGCCAAATCGCGCTTCCTGGCCACGATGAGCCATGAGATCCGCACGCCGATGA
GTGGCGTGCTGGGGATGCTGGAGGTGCTGGCGCACTCACCGCTGGACAGCGAACAGCAGC
GCATCCTCGGCGTTATCGAGGATTCGGCCCAGATGCTGCGGCAGATCCTCGATGACATCC
TCGATTACTCGCGGCTGGAAGCAGGGGCGTTGCGCCTGGAACCGGTGCCGCAACCGCTGC
GGCCCCTGCTGGAGAGCGTGTGCCGCCTGCTGTCGGCCCAGGCCAGCGCGCGTGGCCTGG
CGCTGCACGTGCAGATCGATCCCGAGCTGGCGCCGGCCCACGAAGTGGACGGCGTGCGGC
TGCGCCAGATCGTGTTCAACCTGCTCAGCAATGCCATCAAGTTCACCGCACAGGGCGAGG
TGCGCCTGCAGCTGGAGGTGCTGGGGCCGACCAGCGAAGACGGCGTGCAACCGCTGTGCC
TGAGCGTTACCGACACCGGCATCGGCATCGCACCGGAACAACTGCAGCACCTGTTCGCGC
CCTTTACGCAGGCCGGTGCCTACATCCAGCGTGACCACGGCGGCACTGGCCTGGGCTTGA
GCATCTGCCAGCGACTGGTGCAGATGATGCAGGGCGAATTGACCCTGCACAGCACGCTGG
GCGAAGGAACCCGCGCCGAAGTGCGGGTATCGCTGGTGGAGGCCGGCAGCGAGGACGCGG
CGGCACTGCTGGCCGAGCAGGACCAGTCCGCGCTGCTGCCCGCCGCGCTGCGCCAGGCGC
GGGTGCTGGTGATCGAGGACCACCCGACCAACCAGGCGATGATGGCGTGGCGGCTGCAGC
AGCTGGGCGTGCCCCATGTGCTGCTGGGCGATGGCCAGCAGGCGCTGGATCGCCTGTCGT
CGGAGAGCTTCGACCTGGTGATCACCGACTGCCGCATGCCGGTACTCGATGGATTTGGCT
TCACCCGCCTGCTGCGCGAACGCGAGGGCCGTACCGGCCAGCCGCGGCTGACGGTGCTGG
CGCTGACCGCCAGCGTGCTGGACGACGATGCGCGCCGCTGCCGCGAGGCCGGCATGGACG
AGGTACTGGCCAAGCCGCTGTCGCTGGCCACGCTGCGTGCGGCGCTGCTGCGCTGGCTGC
CGCAGGCCCAGGGCCAGTCGTTCGAGGTGCCGGTGCCGGAGGTTGCCGCCGACGACGGTG
AAGCATTGCCTGATCTGGCCACCCTGCAGCAGCGCTTCGGCTCGCGCGTGGTGGCCGAGC
AGCTGCGCGACAGCCTGTTGCAGGCCAGCGAGGGTGACCTGGCCGCCGTGCAGCGCGCCG
TGCAGGCTGGCGACCGCCAGGCTGCGGCGCTGCACCTGCATCGCCAGGCCGGCGGGCTCG
GGGCGATCGGGGCCACGGCACTGGCCCAGCAGGCCAATGCCCTGGTCGAGCGCCTGCAGG
ATGCGGCAGAGGCCGATACGGCGCCGTTGTTCGCCACCGTAACGACGTTCGTGGCGCGGC
TGCAGCAACAGCTGCAGCGCCTGGCTCACTGAGCCGACTGCTGCTGCAGGTAGGCGATCA
CCAGGGCGCGGCGTTCTGCGCTGGGGAAGGCGTTGTACATGCGGGTGCCCGGCACCAGGT
GCGTGGGTGACTGCAGGAAGGTATCCAGCGTCTGTGCGGTCCAGGTGATGTCGGCGCGGC
GCATGCCGTCGGAATACCCATAGTCGGGCAGGCTGCCGGCGCGGCGGCCGATCACGCCGT
GCAGGTTGGGTCCGAAGCGGTGGATGCCACCGGGCTGCACGGTGTGGCAGCCGGCACACA
GTTCGAACGCGCGCTGCATGGCCTGCTGCCGGGCCTGTTCGGGCGTGGCCGGCACCGCGG
GCGGGCGCTGGCAGGCCGTGGCAAGCAGGGCCACGGCAACGGCGGTGAGCAGGCGGCAGG
CACGCATGGGTGGGCAGGATAGCGGTGCGGTGGAGCGGTCGGGCTGCGACACACGGTCGC
AGCCCGGGGCGATCACATGCCCGAGTAGTTCGGGCCGCCGCCGCCCTGCGGGGTCACCCA
GACGATGTTCTGGGTCGGATCCTTGATGTCGCAGGTCTTGCAGTGCACGCAGTTCTGCGC
GTTGATCTGCAGGCGCGCGTTGTCGGCTTCGCCAACGAACTCGTACACACCGGCCGGGCA
ATAGCGGGCTTCCGGGCCTGCGTACTCGGCCAGGTTCACCTTCACCGGAATGCTGGGGTC
CTTCAGCGTCAGGTGGCTGGGCTGGTTCTCGTCGTGGTTGGTGCTGCTCAGGAACACCGA
GCTGAGGCGGTCGAAGGTCAGCACCCCATCCGGCTTCGGGTAGGCGATGCGGGTGTGCTT
GGCGGCCGGTTCCAGGCAGGCATGATCCGGCTGCGTGCGGTGCAGGGTCCACGGCGGGTT
GCGCACGCCCAGCTTCGGCAGCAGCCACTGCTCGACGCCGGTCATCAGCGTGGCCACGGT
CTGGCCCTTCTTGAACCACTGCTTGAAGTTCTTGGCCTGCTGCAGTTCGGTGAACAGCCA
GCTGGCTTCGAACGCCTTCGGGTAGGCGCTCAGTTCATCGTGCTGGCGGTCGGCGGCCAG
CGCGTCGAACGCGGCGTCGGCGCACAGCATGCCGGTCTTGATCGCGGCATGGCTGCCCTT
GATGCGGCTGGCGTTGAGGTAGCCGGCCTCGCAGCCGACCAGTGCACCGCCCGGGAACAC
CGTCTTCGGCAGCGACAGCAGGCCACCGGCGGTGATCGCACGCGCGCCGTAACCGATGCG
GGTACCGCCTTCCAGGTGCTTGCGGATGGACGGATGGGTCTTGAAGCGCTGGAACTCTTC
GAATGGGCTCAGCCACGGGTTCCTGTAGTCCAGGCCGACCACGTAGCCGATGGCGACCTT
GCCGCCGTCGGCGTGGTACAGGAACGCGCCGCCGTAGGTGTCGCTGTCCAGCGGCCAGCC
GGCGGCGTGAACCACCAGACCCGGCTCATGCCGGGACGGGTCGATCTGCCACAGCTCCTT
GATGCCGATGCCGTAGGCCTGCGGGTCCTTGCCTTCGTCCAGCGTGTAACGCGCGATCAA
CTGGCGGCCGAGATGGCCGCGCGCGCCTTCGGCGAAGATCGTGTATTTCGCCTGCAGCGC
CATGCCGCGCTCGAACGCCGGGCCGATGCTGCCATCCTTCTCGATACCCATGTCGCCGGT
GGCCACGCCGATCACTTCACCGTTGTCGCCGTACAGCACCTCGGCTGCGGCGAAGCCGGG
GAAGATCGCCACTTCCAGCGCCTCGGCCTGCTGCGCCAGCCAGCGGGTCACTTCGCCCAG
GCTGATGATGTAGTTGCCTTCGTTGTGGAAGCACTCCGGCAGCAGCGCGTTGGGCGTGCT
GCGCGCGCCGGTTTCGCTGAGGAACAGGAATTCGTCACGGGTGACCTTCTGCTTCAGCGG
TGCGCCGCGCTCGGCCCAGTCCGGGAACAGCTCGGTCAGCGCGCGCGGATCCATCACCGC
ACCAGACAGCACGTGCGCGCCTGGTTCGGACCCCTTCTCCAGCACGCACACCGACAACTC
GCGGCCGGCTTCGATCGCGCGCTGGCGCAGGCGGATCGCGGTGGCCAGGCCGGCGGGGCC
GGCGCCGACGATCACCACGTCGAATTCCATTACTTCACGCGGGGGCAGGGCGTTGGCTTC
AGCGCTCATCGATTGCATGACTCGTGGGTAGGGCCGGCATCGGGGCCACCGGCGGTGCCT
GGGAATCGCGCGTGCAGCCACGAGCGAAACGGTTGTTTGAATGTGTCAGGGTACCGGGCC
GCGCGTGATCGAGCTAGATCGCCGATGTTCACGTCACGATTGCTGCGGTGCAGCGTAAGG
CTGCGGCCCGGGTGGGTGCCGACCCTGGTCGGCACGCTCTGCCCGGATGACCGACAATGG
CCGGGTCCTGACTGCGCGTGAGTGCCATGGCTTTGCATCCGTACGATCTGTTCGATGTCC
GTTCCCTGCTCAATGAGGAAGAGCGCGCGGTGCAGGAGAGCGTCGCCCGCTTCACCAACG
AGCGCGTGCTGCCGATCATCGGCGATGCCTTCGACCAGGCCCGTTTCCCCTCTGAACTGG
TGCCGGAGATCGCCTCGCTGGGCCTGCTGGGCGCCACCCTGCCGGCCGAATACGGCGGCG
GTGATCTGGGTGCGGTCAGCTATGGCTTGATCTGCCAGGAGCTGGAGCGCGGCGATTCGG
GCCTGCGCAGCTTCGTCTCGGTGCAGAGCTCGCTGTGCATGTACCCGATCTATGCCTACG
GCAGCGAGGAACAGCGCCAGCAGTGGCTGCCGGCGATGGCGCGCGGCGAACTGATCGGCT
GCTTCGGCCTGACCGAGGCGCACGGTGGGTCCGACCCGGCCAGCATGAAGACCCGCGCGG
TGCGCGACGGCAGCGACTGGCGCATCAGCGGCAGCAAGATGTGGATCACCAGCGGCCCGG
TGGCCGACCTGGCCATCGTCTGGGCGCAGACCGAGGACGGCATCCAGGGCTTCGTGCTGG
AGAAGGGCATGGCCGGCTTCACCACGCAGGAGATCAAGCACAAGATGAGCCTGCGCGCGT
CGCTGACCGGCGCGCTGTTCTTCGATGACGTGCGCGTGCCCGACAGCCATCGCCTGCCGA
ACGTGAAGGGCCTGAAGGGGCCGCTGGGCTGCCTGACCCAGGCCCGTTACGGCATCAGCT
GGGGCCCGATCGGTGCCGCCGTTGCCTGCCTGGATGAAGCGCTGGGCTATGCCAAGGAGC
GCGTGCTGTTCGGCCGCCCGCTGGCGGCCACCCAGAGCGCGCAGATCAAGCTGGCCGAAA
TGGCCCGCCGCATCACCACCGCGCAGCTGCTGGCCCTGCAGCTGGGCCGCCTGAAGGAAG
CCGGGCAGCTGCAGCCGCAGCAGGTCAGCCTGGCCAAATGGAACAACTGCCGCATGGCCA
TCGACATCGCCCGCGAATGTCGCGATCTGCTGGGTGGGGCCGGCATCACCACCGAACACG
TGGCGATCCGGCATGCACTGAACCTGGAATCGGTGATCACCTATGAAGGCACCGAGACCG
TGCACCAGCTGGTGATCGGCCGCGAACTGACCGGCATCAACGCGTTCTGAAACCTGGTTC
CGGTGGGTGCCAACCTTGGTTGGCACATCTTTCCAGAAGTTTCTGCAGCCGCCTTGACCT
GTCTTTGGTAGGTGCCAACCTTGGTTGGCACACTCCTTCAGCGCGCGACCAGGCATTTGT
GCGGACCAAGGTCCGCACCCACCAGAAGCAGGTCACACCCATCAGCAGTGCTTCGCACCC
ACCTGAGGCGGTTTACGCGCCGCCGGCAAACCCATGTTGCCGCCACGCCTCGTACATCAC
CACGGCAACGGTGTTGGAAAGATTGAGGCTGCGGTTGCCCGGCCGCATCGGCAGGCGCAG
GCGGCGGCCATCCGGCAGCGCATCGAGCACGTCCTGCGGCAGGCCACGGCTTTCCGGGCC
GAACAGGAAGGCATCACCATCTTCGAACGCCACGCTGTCATAGCGGACGCTGGCACGCGT
ACTCAGGGCGAACAACCGCTTCGGTGCGATCCGCGCCAGCGCGGTGTCCAGGTCGGGGTG
CACCTGCAGGCGCGAGTACTCGTGGTAGTCCAGGCCGGCGCGCTTGAGCTGCTTGTCTTC
CAGTGCGAAGCCGAGCGGCTCGACCAGGTGCAGCTGCGCGCCGGTGTTGGCGCAGAGCCG
GATCACATTGCCCGTGTTGGGCGGGATTTCCGGTTGGAACAGGATCACGTGGAACGGGGG
CGCGGCATTCATCGGCGCAGTGTACCTGCGACGACCGCCGCCTCTACGGCGCACGCCCTG
CGCTGGGCAGGGCGGCACCGCTTACGGGCGCAGCAGGACCTGCGCGGTTTCGGTGGCCAG
GGCCTGCAGGTCTGCAGCGCTTGGACGCACCTGCAGGGCCGGCAGGTTGACGATCACCTG
GTTGGCGACGCTGGTGGCAGCGGCAGCCAGGGTGGCGGCGTAGCGCTGGGCTTCCAGTTC
GGCGGCCAGGGCGACGCGCTGTTCCAGGCTCGGGCGCACTTCCACCGAGGCCAGGGTGGT
GATCGGCATCGCGGCGGCGACCGGGGCGGCGACGTAGCCGTTGCGCTCGGCCAGCTGGTC
GGCGCTCGGGCGCACTTCCACGGTGGCCAGGGTCGGGATGCCGCTGGCCTGTTCCCAGGC
CTGCTGGGCCAGCTGGTCGGCCGCCGGGCGAACCTGCACGGTGGCCAGGGTCTTGATGGA
TTCGGAGGCCTGCACCGACGAAACAACCGCGGTGCCGGCGATCAGGGCGATGGCGATGGC
AATGGTCTTGGCGTTCATGACGGGGCCTGTTTAGTGTTGGTGATCAGTGGTGTGGTAGTA
AGGTAGTACACCAGTTCTGGGGATGCAAGAAGAATTTTCGATTTCCTGCATTTGTTCAGT
CTTCAGTCAGCTTGCGTCTGAAGCCCTTCCTGGCGCAGGAAGTGCCGAGCAATCCCCGTG
CCAACTTTTATTCATTGATTTACAAGGGTTTTTTATCAATCGAAAAGTGTCCGGTGGGCG
GACACCTGTCCATTCGATGTGCCGCGGACACTGTCCGGACGCCTTCAGCCGGCACATGTG
ACGGTTCACGCCCCCCGGCTGGGGCCGGGCCGGATGGCCTTCAGGGCAAACACCCCCAGT
GACTGGCGACCGATTCCTGCCGTTGCCTGCGCAGGCTAGGATCGGGGTTCACCTATGTGA
CCAAGGATCCGGATATGTCTCTCGCCCTTCGCCCGCGCGCCGCATTGCTGGCCGTCGCCC
TCAGCACCGCCCTGGGCACGCTTGCGCCCACCTCCGCGCTTGCCGCCAGGCCGACGGCAC
CGGCCAAGGTCGATATCCCGTACGAGCAGTTCACCCTGCCCAACGGCCTGCGCGTGATCG
TGCATACCGATCGCAAGGCGCCGATCGTCGCGGTCAACGTCTGGTACCACGTGGGCAGCA
AGGATGAGCCGGCCGGCCGCACCGGCTTCGCGCACCTGTTCGAGCACCTGATGTTCCAGG
GCAGCGAGAACCACGACGGCGAATTCTTCGAACCGTTCAAGCAGGTCGGTGCCACCAACC
AGAACGGCACCACCAACACCGATCGCACCAACTACTTCGAGAACGTGCCGACCACCGCGC
TGGACATGGCGCTGTGGATGGAGTCGGACCGCATGGGCCATCTGGTCGGTGCGATCGACC
AGGCTGCGCTGGACGAGCAGCGCGGCGTGGTGCAGAACGAGAAGCGCCAGGGCGAGAACC
AGCCCTACGGCCAGGCCTGGGACCAGATCAACAAGGCGCTGTATCCGGTTGGCCACCCGT
ACCACCACGGCGTGATCGGCTCGATGAACGATCTCAACGCGGCCTCGCTGGATGACGTGA
AGACCTGGTTCCGTACCTGGTATGGCCCCAACAACGCGGTGCTGGTGCTGGCCGGCGACA
TCGATCTGGCCACCGCCAAGGAGAAGGTCGCCAGGTACTTCGGCAGCATCCCCGCTGGCC
CGACCATGGCGCAGCCGGCGGTGAACGTGGCCAAGCGCAGTGCCGATACCCGCGAGACGA
TGACCGACAAGGTGCCGCAGGCGCGCATCTACCGCGCCTGGAACGTGCCACAGGTCGGCA
CCGCCGACATCGACCAGTTGCAGCTGTTCTCCGAAGTGCTGGGCGGCGCCAAGTCCTCAC
GCCTGAGCCAGCGCCTGCAGCACCAGGACAAGCTGGTGGACAGCATCGGCTCGGGCCTGT
CGACCTCGCAGCTGGGCTCCAACTTCGTGATCGTGGCGACCGTCAAGCAGGGCCAGGACC
CGGCCAAGGTCGAGAAGATCATCGACGAGGAACTGGACCGCCTGATCAAGCAGGGCCCGA
CCGCGGCCGAGCTGGAGCGCGCCAAGACCGGCGCCCGTGCCGGCTTCATCCGTGGCATCG
AGCGCATCGGTGGCTTCGGCGGCAAGGCCGATGCGCTGGCCGAGTGCGCGGTGTTCACCG
GCGACCCGGGTTGCTTCCGCACCTCGCTGGCCAACATCGAGAAGGCCAGTGCCGCCGATC
TGAGCCGCCTGGGCGCAGAGTGGCTGGACAAGGGCAGCCACACCCTGGTGATCGCACCGG
GTGAGCGCGTGGCGCTGAAGGAAGAACCGAGCCAGACGCCGAAGCCGTTCACCGTGCCGG
CGGTGGACCCGAAGTACAGCACCCTGCCGGAACAGGTGGACCGCAAGGCCGGCGTGCCGC
AGACCCGCGAGTTCCCGCAGCTGAAGTTCCCGGCACTGCAGCGCGCCACGCTGAAGAACG
GCACCCAGGTGATCCTGGCCGAACGCCACGAGATTCCGGTGGTGCAGTTCAGCTACCAGT
TCCCGGGCGGCTTCAGCGCCGACCAGGGCCGCAAGCCCGGCACCGCCAACTTCACCATGA
GCCTGATGACCGAAGGCGCCGGCAAGCTCGGTTCGCTGGCCTTCGCCGACGCCGCCGACG
CACTGGGCGCCAGCCTGGATGCCTCGGCCGGTCTGGACTCGATGAGCGTGGACCTGTCGG
CGCTGAAGGAAAACCTGGCACCGTCGCTGGCGCTGTACCGCGACCTGCTGCGCGAACCGC
GTTTCGAGCAGGGCGAGATCGACCGGGTCAAGGCGACCTGGATCGCCGGCATCCAGCAGG
AGAAGGTGAACCCGGGTGCAGTGGCCATGCGCGTGCTGCCGCCGCTGCTGTACGGCAAGG
GCCACCCGTACGCCATCCCGTTCACCGGCAGCGGCGACGAGGCGGCGATCAACGGCCTCA
CCCGCGAAGATCTGGTTGATTTCCACCACGACTGGCTGCGCCCGCAGAATGGCACCCTGA
TCGTGGTCGGTGACACCACCCTTGCCGAGATCGTGCCGCTGCTGGACAAGCAGCTGGGTG
ACTGGAAGGCGACCGGCGAGGCGCCGCAGGTGAAGGCGGCCACCGATGTCGCGCTGCCGA
AGGGCCCGCGCGTGTTCCTGATCGACCAGCCGGGTGCGGTGCAGGCCAACCTGTTCGCCG
GCCAGGTGGTGGCGCCGTCCAGCGCCGCCAGTTCGACCCGCTTCGACATTGCCAACGGCG
TGATCGGCGGCGACTTCACCTCGCGCCTGAACATGAACCTGCGCGAGGACAAGCACTGGT
CGTACGGCGCGCGCAGCAGCGCGACCAGTTCGGTGGGCCAGCGCCCGTGGATGGCCAGTG
CGCCGGTGCAGATCGACAAGACCGGCCCGGCACTGGCGGAAATGCGCAAGGAGATCGCCG
CATTCGCCGACGGCAGCAAGCCGGCCACCGCTGCCGAAGTCAACCGCATCCGCAACATCC
AGACCCTCAGCCTGCCCGGTGCCTACGAGACCGCCAGTGCCGTGGCCGCGACCATCGGTT
CGATCGTGCAGTTCAAGCGCCCGGACGACTATGTGCTGCGTCGCAAGGCCGAGATCGAAG
CGATGACCCCGGCGCAGGTGCAGCAGGCCGCTGCCGAGATCAAGCCGCAGGCCCTGACCT
GGGTGGTGGTGGGCGATCTCAAGCAGACCGAAGCGGCCGTGCGCGCGCTGAACCTGGGCG
AGGTGACGGTGATCGACGCCGAGGGCAACCCGGTCAAGAAATAAGGCACGACCCGGCCCG
CCTGTGGCGGGCCGGCTCCCCCGGTAGTGGCGGGCCCGGGCCGGCCAAACCGGAAAGGGT
CGGGGCCCCCCGCCCGGGGGCCCCCCCCCCGCCCCACCCGGGGGGGGGGCCGCCCCCCGG
GGGGGGGCCCCCCACCCCTCTGCCGACCTGGGGTCGGATCCCCCGCAGGGGGCTCTGCCC
CCGGCCCCGGCTACCCCCGATTCAGGCTGTTCAGGCAGAATCGCCCCATACCCTTCCAGG
ATCTGCCCATGCGCGTTCTGCTGCTTTCCTCTCTGCTGCTCACCGTCACTGCCTGTACCT
GGGTGCCGATCGAACCGGCCGGCAAGGCGACCCGCGTGTTGCCGGCAGGTCCGGTTCCGG
CCGGCTGCATCGCCAAGGGCGAGGTGGTGGTCACCGTGAAGAGCAAGGTCGGCTTCTACA
ACCGCAACCCGCTGCGCGTGCAGGAAGAGCTGGAAACCCTGGCCCGCAACGAGGCCCCGA
GTGCCGGCGCCAACGCCGTACAGGCCGCCGCCGCGCCCGCCGATGGCAGCCAGCGGTTCG
CCGCGTTCCAGTGCCCGCCGCGCTGAACGCTTCACCATACGGCCAAGCCTGAATTCGTAA
AGATGCGGTGAAGGCCCCGGGGGTTATAGAATAGCGCCCCCTTTTGCCTGAGCCTTGGCG
CTAACCTCGATGCTCTTCAAGAATGTCTCGATCGCCGGCCTGGCACACGTTGATGCGCCG
CATACGCTGACGACCAAGGAAATCAACGAGCGGCTGCAGCCGACGTTGGATCGCCTCGGT
ATCCGCACCGACGTGCTCGGCGATATCGCCGGCATCCATGCCCGCCGCCTGTGGGACAAC
GGCGTGCTGGCGTCCGATGCCGCCACCATGGCCGGCCGCAAGGCGCTGGAAGACGCAGGC
ATCGATGCGACGCAGGTCGGCCTGCTGGTCAACACCTCGGTCAGCCGCGACTACCTGGAG
CCGTCCACCGCCTCGATCGTGTCGGGCAACCTCGGCGTCAGCGACGAGTGCATGACCTTC
GACGTCGCCAATGCCTGCCTGGCCTTCATCAACGGCATGGATATCGCGGCGCGCATGATC
GAGCGTGGCGACATCGACTACGCGCTGGTGGTGGATGGCGAGACCGCCAACCTGGTGTAC
GAGAAGACCCTGGAGCGCATGACCGCCCCGGACGTCACCGCCGACGACTTCCGCAACGAG
CTGGCCGCCCTGACCACCGGTTCGGGCGCCGCCGCGATGGTGATGGCGCGCTCGGAACTG
GTGCCGGATGCACCCCGCTACAAGGGTGGCGTGACCCGTTCGGCCACCGAGTGGAACCAG
CTGTGCCTGGGCAATCTGGACCGCATGGTCACCGATACCCGCCTGCTGCTGATCGAAGGC
ATCAAGCTGGCCCAGAAGACCTTCACCGCCGCCAAGATCGCCTTGGGCTGGGCCGTGGAA
GAGCTGGACCAGTTCGTGATCCACCAGGTCAGCCAGCCGCACACCGCTGCGTTCATCAAG
AACTTCGGCATCGACCCGAAGAAGGTCATGACCATCTTCGGCGAGCACGGCAACATCGGC
CCGGCCTCGGTGCCGATCGTGCTGAGCAAGCTCAAGCAGCTGGGCAAGCTGAAGAAGGGC
GATCGCATTGCACTTCTGGGCATTGGTTCCGGCCTGAACTGCTCGATGGCCGAAGTGGTC
TGGTAAGCAGCCCGCTGCCCGACCTCCTGTAGAGCCGAGCCATGCTCGGCTCACGCGCGC
AGCGCGGCTCTTCCGCAGCGGACCGGAGAGCAGCCGAGCATCGGCTCGGCTCCACATTGC
GCCGCGACTCTCCCTAGGTGCTCCGCATGCGCGATCTTCCCGGTTACCCCGCCCACCCGC
AGCGCTTCGAGGTTCGCCCCGGCCTGTCGATGAACTATCTCGACGAAGGCCCGCGCGATG
GCGAAGTGGTGGTGATGGTGCATGGCAACCCGTCGTGGAGCTATTACTGGCGCACGCTGG
TGGCCGGCCTGTCGGACACATACCGCTGCATCGTGCCGGACCACATCGGCATGGGCCTGT
CGGACAAGCCCGATGACAGCCGCTACGAGTACACGCTGCAGTCGCGCGTTGACGACCTCG
ATGCGCTGCTGAAGCACCTGGGCATCACCGGCCCGGTGACCCTGGCGGTGCACGACTGGG
GCGGCATGATCGGTTTCGGCTGGGCGCTGTCGCACCACGACCAGGTCAAGCGCCTGGTGG
TGCTCAATACCGCCGCGTTCCCGATGCCGGCGGCGAAGACGATGCCGTGGCAGATCGCGC
TGGGCCGCCACTGGAAGATCGGCGAGTGGATCATCCGCAGCTTCAACGCGTTCTCGTCCG
GTGCCTCGTGGCTGGGCGTGGCGCGGAAGATGCCGGCCGACGTGCGCCGCGCCTACGTGT
CGCCGTACAACAGCTGGGCCAACCGCATCAGCACCATCCGTTTCATGCAGGACATCCCGC
TGTCGCCGGCCGACAAGGCCTGGTCGCTGCTGGAGCGGGCCGGCAAGGCGCTGCCGTCGT
TCGCCGACCGACCGGCCTTCCTCGGCTGGGGCCTGCGCGACTTCGTGTTCGACCACCACT
TCCTGAAGGGCTTCCAGGCCGCGTTGCCGCAGGCCCAGGTGCATGCCTTCGAGGACGCCG
GGCACTACGTGCTGGAAGACAAGCACGAAGTGCTGGTGCCGGAGATCCGCGCGTTCCTGG
ACGCCAACCCGATCTGATCGGTGTGCCGACCAACGGTCGGCACCCACCCCTTCCTCTTCC
GGTGGGTGCCGACCGTTGGTCGGCACACCCGAAGGGTTCATGAGGTTGCCGGCCAGCGGC
CGGCACTACTACGCCGCGACCGGTGCCTGCGGCGGTGAGGACGGGCTGTTGCCGTTGTCG
TCCGGGTGATCGTCGTCATTGTCGGCATCATCGCGCCAGCGCCAGTCGGCCAGCGTCAGC
GGGTCCAGGCCATAGGCGATGCGTGCCTTGTCGCACTGCGGGCTGGCCTTGCCGTACTCC
CACGATGCATCCACCTCACGGCACACGCTGGGCCGGTTGGGGTGGATGGTGCAGCGTGAG
TACACGCCGATCTGCGCGTCCAGCGCCACGCAGCGCACCGGCTTGGAGTGGGTGCCGCGC
ATGCACAGGCGGTGCGGGTCCAGCACCTCGGTCAGCTGGTGCGGCACGCCGCCGGGGGTG
ACCTCGTCCGATTCCATCCAGTGGAAGGCCACGCGGTATTGGGTGCAGCAGGCGCCGCAG
GTCATGCAGGGATGTTGCATGGGCAAGCCGCCTCGGGCGGCAGTCGGAATCAGGAACGAG
GGTGCGGATTTTCCACGAAGTGGGCCGCCGCGCAAGAAATTCCGTAAGCGGCGACAATGA
ACGGATGAACCGACCCTGCAACATTGCCGCGCGCCTGCCTGAACTGGCGCGTGAACGCCC
TGACCAGATCGCCATCCGCTGCCCGGGCCGCCGGGGCGCCGGCAACGGCATGGCCGCCTA
CGATGTCACCCTGGATTACCGCCAGTTGGACGCCCGCAGTGATGCCATGGCCGCCGGCCT
GGCCGGCTATGGGATCGGCCGTGGAGTGCGCACGGTGGTGATGGTGCGGCCGTCGCCGGA
GTTCTTCCTGCTGATGTTCGCGTTGTTCAAGCTGGGCGCGGTGCCGGTGCTGGTCGATCC
GGGCATCGACAAGCGCGCGCTGAAACAGTGCCTGGACGAGGCGCAGCCGCAGGCCTTCAT
TGGCATTCCATTGGCGCACGTGGCGCGGCTGGCGCTGCGCTGGGCGCCGTCGGCGACCCG
CCTGGTCACCGTTGGCCGCCGCCTCGGCTGGGGCGGTACCAGCCTGGCCGCGCTGGAGCG
CGCCGGCGCCAAGGGCGGGGCGATGCTGGCCGACACCGATGGCGAGGACATGGCGGCGAT
CCTGTTCACCAGCGGCTCCACCGGTGTGCCCAAGGGCGTGGTCTACCGCCACCGCCACTT
CCTGGGCCAGATCCAGCTGCTGGGCAGCGCGTTCGGCATGGAAGCGGGCGGCGTGGACCT
GCCGACCTTCCCGCCCTTTGCCTTGTTCGACCCGGCGCTGGGCCTGACCTCGGTGATCCC
GGACATGGACCCGACCCGGCCGGCGCAGGCCGATCCGGCACGCCTGCACGATGCCATCCA
GCGCTTCGGCGTGACCCAGCTGTTCGGCTCGCCGGCATTGATGCGGGTGCTGGCCCGGCA
TGGCCGGCCGTTGCCGACGGTGACCCGGGTGACCTCGGCCGGTGCGCCGGTGCCGCCGGA
CGTGGTCGCCACCATCCGCAGCCTGCTGCCCGCCGATGCGCAGTTCTGGACCCCGTACGG
CGCCACCGAGTGCCTGCCGGTGGCGGTGGTCGAGGGGCGTGAGCTGGAGCGTACCCGCGC
GGCCACCGAGGCCGGCGCCGGCACCTGCGTGGGCAGCGTGGTGGCCCCGAACGAAGTGCG
CATCATCGCCATCGATGACGCGCCGCTGGCCGACTGGTCGCAGGCGCGCGTGCTGGCGGT
TGGCGAAGTGGGAGAAATCACGGTGGCTGGCCCGACCGCCACCGACAGCTACTTCAACCG
CCCGCAGGCCACGGCCGCAGCTAAGATCCGCGAGACGCTGGCCGATGGCAGCACCCGCAT
CGTCCATCGCATGGGTGACGTGGGCTACTTCGATGTGCAGGGCCGGCTGTGGTTCTGCGG
GCGCAAGACCCATCGCGTGGAAACCGCACAAGGGCCGCTGTACACCGAACAGGTCGAGCC
GGTGTTCAATACCGTGCCCGGCGTGGCACGCACGGCACTGGTCGGCGTTGGCCCGGCGGG
TGCGCAGGTACCGGTGCTGTGCGTGGAACTGCAGCGTGGCCAGAGCGACAGCCCGGCGTT
GCAGGAAGCGCTGCGTGCGCATGCCGCAGCGCGCACCCCTGAGGCCGGCCTGCAGCACTT
CCTGATGCATCCCGCGTTCCCCGTCGATATCCGTCACAACGCCAAGATCGGCCGCGAGAA
GCTCGCCGTCTGGGCCAGCGCCGAACTGGAGAAGCGCGCATGAAGATCCTGGTCACCGGT
GGTGGTGGTTTCCTTGGCCAGGCGCTGTGCCGCGGGCTGGTCGAACGTGGCCACCAGGTG
CTGGCGTTCAACCGCAGCCACTACCCGGAACTGCAGGCCATGGGCGTGGGCCAGATCCGC
GGCGATCTGGCCGATGCGCAGGCAGTGCTGCACGCGGTGGCCGGCGTCGATGCGGTGTTC
CACAACGGCGCCAAGGCCGGCGCCTGGGGCAGCTATGACAGCTACCACCAGGCCAACGTG
GTCGGCACCGACAATGTCATTGCGGCATGCCGCGCGCACGGCATCAACCGGCTGGTCTAC
ACCTCAACGCCCAGCGTGACCCACCGCGCCACGCATCCGGTGGAAGGCCTGGGGGCTGAC
GAGGTGCCGTACGGCGAGGACTTCCAGGCACCGTATGCGGCGACCAAGGCGATCGCCGAA
CAGCGCGTGCTGGCCGCCAACGATGTATCGCTGGCGACGGTGGCACTGCGCCCGCGCCTG
ATCTGGGGCCCGGGTGACCAGCAGCTGGTGCCACGCCTGGCCGAGCGTGCACGTCAGGGT
CGCCTGCGCTTGGTCGGCGACGGCAACAACAAGGTCGATACCACCTACATCGACAACGCC
GCGCTCGCGCATTTCCTCGCTTTCGAGGCATTGGCGCCGGGTGCCGCGTGTGCGGGCAAG
GCCTACTTCATTTCCAACGGCGAACCGCTGCCCATGCGCAAGCTGGTCAACCGGCTGCTG
GCCGCTGTTGGCGCGCCGACGGTGGACAAGGCGATCAGTTTCAAGACCGCCTATCGCATC
GGCGCGGTCTGCGAACGGCTGTGGCCGCTGCTGCGCCTGCGTGGCGAGCCGCCGCTGACC
CGCTTCCTGGCCGAGCAGCTGTGCACGCCGCACTGGTACAGCATGGAGCCGGCCCGCCGC
GATTTCGGCTATGTGCCGCAGGTCAGCATCGAAGAAGGGCTGCGCAGGCTGAAGGCTTCA
TCTGCTGCATAGATCGCCGTCACTGGTTGCACACCGCAGGATCGGGAGGATGGACCCACG
CCATCCAAGGCTCGACCACCCGCGAGGAGCGCCATGCTGCATTACGCCATCATTTTCTTT
GTCATCGCCATCATCGCCGCCGTTCTGGGCTTTTCCGGCATTGCCGGCGCCGCAACGAAC
ATCGCCTGGATCCTGTTCGTGGTGTTCCTGATCCTTGCGGTGATCTCGATGTTCCGCAAG
CGCGGCTAGCCGGTAGTGCCGGCCGCTGGCCGGCATCGCTTTCCGCAGAGTCGAGCCATG
CTCGGCTCTGCGGGCGATCACAACGCTACGCGGCGCTGTGCAATCCGCGATCGGCTTCGT
GACGCTCCAGTGCCAGTTCGATCAGGCGCGTAATCAACGTCGTGTAATCGACTCCGCTGG
CACCCCACAATTTCGGGTACATGCTGATGCGGGTGAAGCCCGGCAGCGTGTTGACCTCGT
TGATGACGATCCCGCCGCCCGCAGTTAGGAATACGTCCACGCGCGCCATGCCGGCACACT
CCAGCGCCTGGTAGGCCTGCAGTGCGATCTGCTGGATGCGCGCCTGGGTTGCGGCATCGA
TATCCGCAGGTACCACCACCTCGGCGCCAGTTTCGTTGATGTACTTGGTGTCGTAGGCGT
AGAACTCGTCGTGCACCACCACCTCGCCGCACAGGCTGGCCTGCGGGTGCGCGTTGCCCA
GTACCGCGCACTCGATCTCGCGGCCGACCACCGCCGATTCCACCAGCACCTTGTGGTCGT
AGCGCAGCGCCAATGCCAGTGCGTCGGCGAAGCCCGCTGCGTCCTTGACCTTGCTCACGC
CCACCGACGAACCCTGGTTGGCCGGCTTCACGAACAGCGGCAGACCGAGCTGTGCGATCA
CCGCATCGACATCGACCGTTGCCGCCTGGTGGCGACGGATGCACAGCCACGGTGCCACCT
GCAGGCCAGCGTCGCGCAACAGGCGCTTGGTCACGTCCTTGTCCATCGCCACTGCCGAAG
CCAGTACCGGCGAGCCGACGAAGGGCAGGTTGGCCATGCGCAGCAGGCCCTGCAGCGCAC
CGTCTTCGCCCAGCGGCCCATGCACGATCGGCAGCACCACATCGATCTGGCCCAGCGCGC
TGGCCGGATCGGACGGCTGCAGCTGTGCCTGTTCCGCACCCGGGCGCACCGCCAGCGACT
GGCCCGAGCGATGCAGCGCGATGCGCGACGGATCATCGGCGTTGATCAGGAAGGTGTCCG
GCTGGTTCAGATGCCACTGGCCCTGCTTGTCGATGCCGACCAGCACCGGCTCGAAGCGCT
CGCGATCAAGCGCATCGAGAATGTTCTTCGCCGACTGCAGTGAAACCTCGTGCTCGGAGG
ATTTGCCCCCGAAGATGATGCCGACCCGGGTCCGTGCCATGGGAATGCGATGTCCTGTGC
GTTGCGTGGCCGTACAGCATGAACCTTCCATAGCCACCCAGGTGAGGCACAGATGAATCA
CCGGGCTGCCGGCTCGGGTAGCGGCCAACCATGGTTGGCCCCCTGACATCCAGCGCCGAC
CAAGGTCGGCATCTACCAACGCCAGATCCCATCAGCATTGGGGTCAGAGCCCGTTGCGCA
GCAACGGGACCCACCCCGCCATCTCACGGATCGCCAGCTTTTGATGTTGATCTTGCCGGC
CAGCGGCCGGCACTACCGCGGGTGCCGGGCGGCAGCCCGGCGCAAGCCCCCCACCCACGC
AGGTAGAATGCGCACATGGCTCTTTCCCTGCTCAAGTCCCTCAAGCCGGTCGCTGGCCGC
GCCCTGCAGATCGCCCTGAACCGCGCGCTGGCGCTGGATCCGGATACCCGCCATGCACTG
GCCAGTCTAGATGGCCGGCACATCGACCTGACCCTGGAAGCGCCGTCGCTGGCGATGCGC
ATCAGCGTCGACGGCGACCAGCTGCTGGTCGGCCCGGTGGATGCGCAGGAAGCCGACCTG
GCCGTGCGCAGCAGCCTGGCCGGCGTGCTGGCGCAGCTGCCGCTGCTGGCCAACGCACGG
CGCGGCGAGTCCAACAACGAGGGCCGTGTACGCGTGGCCGGTGACGCCGAACTGGCGCGA
CGCCTGCAGCAGCTGGCCAAGGGTTTCGATCCGGACTGGCAGCAGCCGTTCGTCAGCGTG
TTCGGCGAGGTACTGGGTGTGCAGGTGGCCAACACCCTGCGCAGCGCCCTGCAGCACGCG
CGCCAGGGTGCGATCGATCTGGCCCACAGCGCTGCCGAGTTCATCACCGAGGAATCGCGC
GACGTGGTACCGCGCGCCGAACTGGATGCCTTCCACGATGATGTGGACGTACTGCGTGAT
GACGTCGAGCGCCTTGGCGCGCGCGTCCAGCGCCTGCGGGGTGCCGCATGAAGGCCGTGC
TGCGGGCAAGCCGCATCGGCCGGGTGATCCTGCGCTACCGCCTGGACGACCTGCTGCACG
GCACGCCGGCTGAGCGCTGGCTGCGCCTGGCCAAACCGTTCGTGCCGCGTGCTTCGGCCG
ACATCGCTGTACAGTCGCGCGGTGCGCGCCTGCGCCTGGCGCTGCAGGATCTCGGTCCGA
TCTTCGTCAAGTTCGGCCAGATCCTGTCCACCCGCCGCGACCTGGTGCCGCCGGACGTGG
CCAACGAACTGACCCTGCTGCAGGACCGGGTCAAGCCGTTCGACGGCGATACCGCGCGCC
GCATCGTCGAGGAAGCACTCGGCCTGCCGGTCAGCGAGGCATTCGCCAGCTTCGATACCG
AACCGCTGGCCTCGGCCTCGATCGCACAGGTGCATGCGGCCACGCTGGCCGATGGCCGCC
AGGTGGTGGTCAAGGTGCTGCGCCCGGGCATCGAGAAGCAGATCGACGCCGACATCGCCC
TGCTCAACTCGCTGGCTGCCCTGGTCGAGCGTACCCATCCGCGTGCCGACAAGATCCGTC
CGCGCGAAGTGGTGGCCGAAGTCGAGAACACCCTGGCCGCTGAGCTGGACCTGCAGCGCG
AAGGCGCCAATGCCAGCGTGCTGCGCCGCTTCTGGGAAAACAGCGACGACCTGTACGTGC
CGGAAGTGATCTGGAGCCACACCGCCGAGCGCGCGCTGACCCTGGAGCGCGTGTGGGGCA
TTCCGTCCGATGACATCGCTGCACTGGACAAGGCCGGCATCGACCGCAAGGCGCTGGCCG
CCAAGGGCGTGCGGGTGTTCTACACCCAGGTGTTCCGCGACAACTTCTTCCATGCCGATG
CGCACGCCGGCAACATCTGGGTCGATACCGATCCGTCGCGTCGCGCCAACCCGCGCTTCA
TCGCGCTGGACTTCGGCATCATGGGCCAGCTGTCGCAGGAAGATCAGTACTACCTGGCCG
AGAACTTCATGGCCATCTTCAACCGCGATTATCGCCGCATCGCCGAACTGCACGTGCAGG
CGCGCTGGATGCCGGACAACGTGCGCATCGATGATCTGGAAGCGGCCGTGCGTTCGGTGT
GCGAGCCGTACTTCACCCGCCCGCTGTCGCAGATCTCGCTGGCCGAAGTGCTGATGAAGC
TGTTCCGCGTGGCGCAGCGCTACCAGCTGACCCTGCAGCCGCAGCTGATCCTGCTGCAGA
AGACCCTGCTGAACATCGAAGGTGTCGGGCGCCAGCTGGATCCGCAGATCGACATCTGGG
CGGTGGCCAAGCCGGTGCTGGCGAAGATCCTGCGCGAGCGCTACAGCCCGCGTCGGGTCG
TGCGCGAGATCGGCAAGCGCTTGCCGGAAATCATGACCCACGCGCCGGACATGCCGCGCC
TGGTGCACGCCTGGCTGACCCAGCAGGTGGAGGGCCGCCATGAGCTGGCGATGCGCTCGC
GCGATCTGGTCGCGCTCGATGCCAGCGTGCAGCGCCTGCAGAAGCGCGCGGTCGGTGCGA
TCACCGGCGTCGGCCTGCTGGCCATCGCCGCACTGGTGTACGTGCTGCAACCGCCAGGCT
GGTACTGGGGCGACCTGCCGATGTGGAGCTGGGTGTCCGGTGCCGTCGGCGCGCTGGCGC
TGGCGCGCGCGTGGTGGCGCTGAAGCCTGTTGATCGAGGGTCGGCGGCGTCACGCGCCGC
CGACCGGCCACGGCTCTACCAGTGGTAGCCCAGGCCCAGGTGCGACTGCACGCTCTGGAA
GCGGTCCAGGCGCGTCCTGTGCCAGGTCTTGCCAATGCCCATGTCCAGCACCAGATGCTC
CCCCAGCGGCTGGCTGCGGCGCAGGAAGGCACGACGTGCATCGTGTTCGCGCAGCAGCAG
CGGATCGGAATCGGCGGTGTAGCCGGACGTACCGCTGCCCAGCCACAGCTGGGTCGAACC
ACCGCCCTGCGCATCCTTCAGGCGCAGTGACAGCGTGGTGCCATGGCCGTCGGGCCCATT
GGACTGGCGATGCCGCTCGTGGCGCAGTGAGGTGGTCACGCGCGGGAAGTAGTGCGAGGC
ACCTACCGACCAGCCACTCACGTATGCGCCGGCATGGTACTGGGCGTACTTGCCGCCCAC
GCTCAGCACGGTCTGCGGTGCCACCTTCCACTGGAAGTCCTGGTTGAGCTGGCGGTTGAC
GAATACCGGGTCATCGTTGGAGGCGGTGAAGGCGGTGCGGGTCGAAAAGCGTTGACTCCA
GCGCTGGTGCAGGGAGCCCTGCACCCGATTGCCGCTGAAGCGCTTGCTGCCGTAGTCGCG
TTCACCATGGGCCAGGCCCAGATGCCAGCGGCTGTCACCGCTGCGACCGGCCACATCCAC
GGTCTGTACGTCGCGCTTGCCAAAGCCATCGGTGTAGTCGGCATGATCCAGCTGCACCGA
GACCCGGTCGATGCCGGCATGGGCGCTGGACACAGCCAGCAGCAGGGCGCACGGCAGTGC
GCCACGGATGATCAATCGCATGGGGTTACTCCAGGGGTTGGGAATGCAGCGACTGCAGCA
GCCGGTAGCGACCGGGCGGCAGGTTTCGTTCCACGGTGATGCGCGGGCCGAACTGGCTGC
CCGGGGCGACGATGCGACCGGGCAGGATGATCACGCCGACGCCCAGCGCGGCACCTTCGC
CGATCCAGGCGCCGAGCTTGTCGCGCTGGCTGTCGATGACGGTGTCGCCGATGTGGACGG
TGACCGTTGCGCCATCCAGGCGATGGTTGCTGGTACGCACCAGCGCGCCCAGGTAGGCAC
GGGCGTCGACGCGGCTGTCGGCGATGAAGCACTGCGGGCCGATGCAGGCGCCGTCGCCGA
TCAGTGCGTTCTTCAGTTCACTGGCAAAGCCGATGCGCACACCGTCACCGATGTGCAGCG
GACCGCGCAGCAGTGCGTTGTTGCCGATCAGGCAGTCGCGGCCGATCGATACCGGCCCGT
GCAGCTGGGCGCCGTCGCAGATGCGGCTGCCAGCGCCGATCCGTACCTCGCCCCGCACGA
TCGCACGCGGCGAAACCTGGGCGCTGGAATCGACGTGGGGTGGCAGCGTCGATAGCGCGT
CGGCCATGGCGGCGAGGTCATTCCACCACATGCGGATACCTGGTCGGCTTGTCGCGTGCC
GGCTCGCGGCCGGTAAACAGCCCGGCCACGCCATGCATCAGCCAGATCGCATAGGCGAGC
AGCACGTACAGCATCGAGAACGCGGCGGCAGGGACCAGCGACGCGCGGCGGTGGTGGATC
GCACTGATCACCGCCAGCAACATGACGATGCCGATCCAGAACAACGGCATCACCGACAGG
GCGAGGCCACCCGGCCCATGCAGCTGGGCCGCACCGAACCAGACCTGCAGCGTCAGCACG
ATGCCGGCAAGGGCAAGCAGCATCATCGGCAGGATGCTGAACACGCCGAAGCGGGTCAGC
AGCAGGCCGCGATGCAGGCGCATGCATACCGCATAGCCGACGATCCAGCGTCGCCAGCGC
CGCCATTCCTCCACCAGCGTGTTGCATTCCTGCGGGTAGACCACGCAGCGCACGCTCTGG
CGGACACGGTAGCCCTGCGCGACCAGCGACCAGGACATATCCAGGTCTTCGACGCGGGTG
CGGTCGGAGAAACCGACCTTGCGCAGCACCGAGGTGCGGAACAGGCCACACGAGCCGGAG
ACGATGAACGGTGCGCCGCCCAGCCACTGCTGGAAGCTGCGCTTGATGACGATCATCGGC
AGCTTCAGGCTGGCGCGCACATGCGGCAGGAAGCCGGCACCCTGCAGGCTGGACGAGGGT
ACGCCACCGACCGCATCGGCACCGCGCTCGATCTCGTCCAGCAGGTGGCCCAGGCCATGG
CCGCGCGGATCGATGTGGGTGTCGGCGTCGGTCAGGAACACCTGCTCGGCGGTGGCGTGC
CGCAGGCCATGCATCAGCGCGCCGCCCTTGCCGGTGTTGGCCTGGTGCACGGCCACGAGG
CGCCCGGGCCAGCGCGCCTGCAGCGCATCGAGTACCTGGGCGGTGTTGTCGGTGGAACCG
TCATTCACGCAGATCACCCGTGCCACGTAGGGGTTCTGCAGCAGGCCGGTCAACGAGCGC
TCCAGGCACGGCGCTTCGTTGTAGGCCGGCACGATCGCATCGATGCTGTACAGGCGCGTG
CTGGGGCGACGCGAGGCCTGCACGCACACACGCACCAGGATGAAGGCACACATGGCCAGG
AACAGCAGCGTTTTCATCACAGCACCAGCCGGTAGGGCACGAAGCCCTCACTGGGGCCGA
TGCCGATCTGCTGGCCGCGGAACTGCGCGTGGCAGCGCAGGTGGTCCTCCTGCATGTAGT
GGCGATCGCCCTGGCTGGCATGCTCGCGCAATGCGTGGATCTTCAGGTCCAGTTGTGCGC
TGATGTCCTCGAACACCTGCGGTGCGAACTGCGGCAGGGTGCTGGGGCTCTCGTAGCAGA
GGATCTGCGGGATGCTGCGGCAGGCGATGATTGACGCTTCATGGACGGTGCGATGGTCCT
GGTGGTGGTCTTCGCCGCACATCGTGTAGACGCGATGCGGTGCGATCTGCGCGCAGGCCT
GCTCGATCACCGCGACGATGTCGTTGCGGCAGGCAGGAAAGCGCGTATCCGGGAAATCCT
GCTGGATCACCTCGGTCACACCCAGGCGGCGCAACGCGCGGTGGGATTCGTCGCTGCGGT
CGATGCCGGCATGGCAGCCACGGCCACCACGGCTGAGCACCAGCGCATGGATGCGTGCAC
CGTCGCGGGCCAGCTTGGCCAGGCTGCCGCCGCAACCGAGTTCGATGTCGTCGGGGTGGG
CGCCGATTGCCAGAATGTCGAGAACCATGGCCGTGTCCTTGCGGAAACCAATGAGGGCCG
CGGGCCGGTGGACCATCCCGCGTGAAGAAGGCGGGAACTATCGCAACCTCATCGGAGTAC
AGGCTTAAGAGAAGTACGAAATGTGGCCGGACAGGCCACAATGCTCACCCTTGCTGTGGC
AAATGAAAGAAGCAATGACGATGCAGCTTTCGGAATTGAAGAACGAACTGGCACGCTTCG
GTGCTGAAAACGACGCGCATGAAACCGAGCGCGCCCGGCGCATGCTCAACATCACGCCGG
ACACCGGTGAATTCCTGTCGGTGCTGGTGCGTTTCGGCAATGCGCGCCGGGTGCTGGAGA
TCGGCACCTCCAACGGTTATTCCACGCTGTGGATTGCCGAAGCCGCAGCCGCCATCGACG
GACACGTGACCACACTGGAATACGCCGCGGACAAGGTGGCGATGGCGCGTGACGCCTTCG
CGCGCAGTGGCCTTGCCGATCGCATCACGCTGGTCCACGGCGATGCCGGGCAGTGGCTGG
CACAGGCCGCCGATGCCAGCATTGACCTGCTGTTCCTCGATTCGGACCGCGAACAGTACG
CCGGCTGGTGGCCGCAGCTGCGCCGTGTGCTGCGGCGGGGGGGCCTGCTGGTGGTGGACA
ACGCCACCTCGCACGCCGCGCAGATGGAACCGTTGCGCGCGTTGCTGGATGCCGATCCGG
ACTTCGGCACCAGCCTGGTGCCGGTGGGCAACGGCGAGCTTCTGGCCGTGCGCAACGCTT
GACCGCCGCGCCACCAACCCGGGGTCAGATCCCTTTTCCGCAGGAAAAGGGATCTGACCC
CGATCAGGGCGCCCGTATAATCCTGCGGTGAGCACCGAACCTGACACCCTCGCCGCGGTC
GAGACCGAAACCGCGCCCCTGCAGCTGCTGCACCTGGACGAGCGCCTGGCCGTGGTCAAC
AAGCCCGCCGGGCTGATGGTCCACGACAGCAAGCTGGCCCGTGGCGAAGATGATTTCCTG
GCCGACCGCCTGCGCGAGCAGCTGGGCCGCCCGATCTTCCTCGTGCACCGCCTGGACCGG
GCCACCAGCGGCTGCCTGCTGCTGGCCTTCGACCGCGAGACCGCCAGTGCGCTGGGCAAG
GCGTTGATGGGGGGTGAAGTGGCCAAGGACTACCTGACGGTCTGCCGGGGCTGGCCGGCC
GAGCTGTCCTGGCGGGTGGACCATGACCTGGACGGCGGGCCGGGCAAGCCGGTGAAGAAG
CCGGCGGTCACCGACTTCCAGCGCCTGGCCACCGGCGAGCTGTCGGTGCCGGTGGGTGAG
TTCAGCAGTTCGCGCTACGCGCTGCTGCGCTGCCAGCCGCAGACCGGGCGCTTCCGGCAG
ATCCGCCGGCACCTCAAGCACCTGTCGCACCACATGATCGGCGACACCAGCCACGGCGAT
GGCCGCCACAACCGCATCTTCCGCATGCAGGGCGTGCACCGCATGCTGCTGCACGCCGAG
CGCCTGCGCTTCCCGCACCCGGACGGTGGCAGCGTGGATGTCAGTGCGCCGCTGGATCGC
GAGTTCCAGAAGGCGCTGGACCTGTTCGGCTGGCAGGTGGACGACGCCTGATGCTGCTGC
GGTAAGCCGAGCGTGGGCTCGGCTCTACAGCCAGCGGCCGGGCGTGGCCCGGCGCACCCC
GTTATTTCTTTTCCGGCTCGTTGACGATCGCTTCCAGGTCCTTCTGCAGATCCGCGAACA
GCGGCTGCATGCGCGCCTGGATCGCCACCATCACGTTCTGCATCAGCGCCGGGGTCTTGT
CCAGCAGGCTCTGGCCGGCCGCGCTCTCGTAGAACTCGGCCATTGCCAGCACGTCTTCCT
TGCTGAAGGTCTTCTTGTACAGGTCCACGTACATGGGCCGCAGCTGTTGCCACGACATCG
CCTGGCGCAGGGTCTGGCTGGTCCGGGCCTGGATCCGCTTCAGCTGTTCCTGCTGCTGGG
CGGTGAGCTGGCGCTGCGCGGCCACCTGCTGGAACTGCTGCTGCTGCATGGCTTCGATCT
GCGGCACCATGGTGTCGATCATGCTCTGCGCGCGCGAGGCCGACAGCAGGCGGTTGATGT
CGCCGTCGGTCGGCGGGGCGGCCAGGGCCGGAACGCTGGCCACGGCCAGCGCCAGCAGCA
GGGCGGCGCGGCGCAGCAGGGACGGCAGGGCGGGTGTGGAGCGGGTCATGCGGGGCTTCC
TGCGGTACATGGGACCGCCAGCATACCCGCAGCCCAGGCGAAGGCGGCGTGTTCGGTGCC
TGATCGGCGGCATACGGGGCGCGATGGCGTACTTCACCACGTGCCTGCCGCTACAATGCG
CGGATGGGCAGTGGACCGGTCACCATCAGCGCGCAGCTTGAAATCCCCGACGGCGAGATC
GTCGAGCGGTTCGTGCGCGCCAGTGGCGCCGGCGGCCAGAACGTCAACAAGGTGTCCACC
GCGGTGGAACTGCGTTTCGACGTGGCCAACTCGCCCTCGTTGCCCGAACCGTTGCGCGCG
CGCCTGCTGGCGCGGCGTGACCGGCGCATGACCGGCGAAGGCGTGCTGGTCATCGACGCG
CAACGATTCCGCACCCAGGATCGCAATCGCGAGGATGCGCGCGAGCGGCTGGCGGCCTTC
ATCCAGGCCGGGCTGAGCGTGCCCAAACCGCGCAAGGCCACCAAGCCGACCCTCGGGTCG
AAACTGCGTCGTCTGGACGCCAAACGCGGGCGCGCGCAGATCAAGCGCGGGCGCTCATCA
CGTGACTGGGAGTGATTGCTTGAACAACCCGACTTCGTTGCTGCCGGCCGTGCCGCCGCA
GATGCCACAGGTCAAACCCAACGCCTTCCTGCGCTGGCTGGCGCGCTGCACCCTGCGCAT
GGGCGGCTGGAAGGTGACCGGCACCCTACCGGACATCCCCAGGCTGGTCTTCATCATCGC
CCCGCATTCGTCCAACTGGGACGGGCTGTGGGGCATGGCGGCCAAGATCGCGCTGGGCAT
GAAGGTGAAGGTGCTGGGCAAGGCCTCGCTGTTCTGGTGGCCGCTGGGCCCGCTGCTGCA
CAAGCTGGGCGTGATCCCGCTCGATCGCAGCTCGCCGCAGGGCACCGTCGGCCAGGCCGT
GGACCTGCTGCGCAACAACGAGAAGATGTGGTTCGCCATCACGCCCGAGGGCACCCGCAA
GGCCGTGAAGGACTGGAAGGCCGGCTTCCTGAAGATTGCCCGGATGGCTGACGTACCGAT
CCTGACCGCGTATTTCCACTATCCGGAAAAGACCATCGGCATCGGTCCGCTGTTCACCCC
GAGCGGCGACGATGTGGCCGACATGGCTGCCATCCGCGAGTTCTACCGGCCCTGGATCGG
CAAGACCCGCGGCACGGTCTGAGCCGGTTGCAGGCCGCCGCATAGACGCCACGTCCGGCA
CATGCCGGGCGAGCGCGACAGGAGTAGGGTGGAGGGCTGGTATCCATACCGTCTGCCCAA
GGAGCGTTTTACATGTCGCGTACCGTAGTCCTGGCCGCCGCCATCAGCCTGGCGCTGGCG
GCCTGTTCCGGCAAGGAGTCCACCCCCGTGTCCGATGCCCAGAAGACCCCGGCCCAGCAG
CCGGCCGAAGCCTCCACCAATCCGCTGCTGAGCGCGAGCACGCTGCCGTTCCAGGCACCG
CCGTTCGACAAGATCAAGGACAGCGACTACCTGCCGGCGTTCGAAGAAGGCATGCGCCAG
CACCTGGCCGACGTGCGCAGGATCGCCGACAGCAGCGAGCCGGCCACCTTCGACAACACC
ATCGTGGCGATGGAGCGCAGCGGCGAGACCCTGACCCGCGTGTCGCGCATCTTCTTCGGC
CTGGTCCAGGCCGATACCAACGACGCACGCCAGAAGATCCAGGAAGAAGTGGCGCCGAAG
CTGGCCGCGCACCAGGACGAGATCAACCTCGATCCGAAGCTGTTCGCGCGCGTGAAGTCG
CTGTACGACCAGCGTGACACGCTGGAGCTGGACCCGGTGCAGAAGCGCCTGGTCGAGCAC
TACTACGACGGCCTGGTGCGCGCCGGTGCGCAGCTGTCCGACGCCGACAAGGCGAGCCTG
CGCAAGCTCAACGTGGAAGAGACCACGCTCTCCACCCAGTTCCACACCCGCCTGGTGGCC
GCCACCGCCGCTGCGGCCGTCGTCGTCGACGACAAGGCCAAGCTGGCCGGCCTGGACGAG
GGCGCTATCAACAACGCTGCCGCCGCCGCCAAGGACCGCAAGCTGGATGGCAAGTTCCTG
CTGCCGCTGCAGAACACCACCCAGCAGCCGGTGCTCGGCTCGCTAAGCGACCGCGACCAG
CGCGCCGCCGTGCTGAAGGCCTCGGAAACCCGCGCCGAGCGCGGCGATGCCAACGACACC
CGGCAGACCGTGCAGCGCCTGGCCCAGCTGCGTGCGCAGAAGGCCAAGCTGCTCGGCTTT
GACACCTTCGCCGACTACCAGCTGGGCGACCAGATGGCCAAGACCCCGGCCGCCGCGCTC
AAGCTGCTGACCGATACCGTGCCGGCCGCCACTGCCAAGGCGCGTGCCGAAGCCGGCGAG
ATCCAGAAGGTCATCGACGCGCAGAAGGGTGGATTCCAGGTGGCCGCTTCGGACTGGGAC
TTCTACGCCGAGCAGGTGCGCAAGGCCAAGTACGACCTGGACGAGTCGCAGATCAAGCCG
TACTTCGAACTGGACAACGTGCTGCAGAACGGCGTCTTCTACGCCGCCACCCAGCTGTAC
GGCATCACCTTCAAGCCGCGCACCGACATTCCGACCTACAACCCGGACATGAAGGTGTAC
GAAGTGTTCGACAAGGACGGCACCTCGCTGGCGCTGTTCTACACCGACTACTTCAAGCGT
GACAGCAAGTCCGGTGGCGCCTGGATGGACGTGTTCGTCGAACAGGACGGCCTGACCGGT
GCCAAGCCGGTGGTCTACAACGTCTGCAACTTCACCAAGCCGGCCGCCGGCCAGCCTGCG
CTGATCAGCTTCGACGACGTCACCACCATGTTCCATGAGTTCGGCCATGCGCTGCACGGC
ATGTTCTCGAACGTGAAGTACCCGTCGATCGCCGGCACCGCGACCTCGCGCGACTTCGTC
GAGTTCCCGTCGCAGTTCAACGAGCACTGGGCGCTGGACCCGAAGGTGTTCGCCAACTAC
GCCAAGCACTACAAGACCGGCGAGGCGATGCCGCAGGAGCTGGTCGACAAGATCCTCAAG
GCACGCAGCTTCAACCAGGGCTACGCGACGACCGAGTACCTGTCGGCCGCGCTGCTGGAC
CTGGCCTGGCACACGCAGAAGGCCGACGCGCCGCTGCAGGATGTCGGCGCCTTTGAAGCC
AGCGCGCTGAAGAAGTTCAAGGTCGACCTGCCGCAGGTGCCGCCGCGTTACCGCACCACC
TACTTCGACCACATCTGGGGTGGTGGCTACTCGGCCGGTTACTACGCCTACTTCTGGGCC
GAAGTGCTCGACCACGATGCCTACCAGTGGTTCACCGAGCACGGTGGCCTGACCGCGGCC
AACGGCCAGGAGTTCCGCGACAAGATCCTCTCGCGCGGCAACAGCGTGGAGCTGTCGACC
CTGTACCGCGATTTCCGCGGCAAGGACCCGTCGGTGGAACCGCTGCTGAAGTTCCGCGGG
CTGAAATAAGAAAGCGAAAACGGCGGGGGCAACCCCGCCGTTTTTCTTTCTGTAGCGTCG
AGCCATGCTCGACGTTCTTCTGTAGAGCCGAGCCCACGCTCGGCTGATGGTTCCTGGAAA
GGCAGCCGAGCATGGGCTCGGCTCTACAAACAGCGTTACGTTCCCACGTGCACCCGGTTG
GCCTGCTCGGCCAGGCCCAGGTGATCCAGCGCGATATCCAGCGCCAGCACGTAGCTCTGC
GCGCCGTAGCCGGCGGCGATGCCCAGGCGCTGGCCGACACCAGCCGGCAGGCACGGCTCG
GCTACCGCGCCGTCGTCATGCACTTCCACATAGGCGTTGTGCAGGTACGGCAGCAGGCGC
TGCAGGCGCAGGCTGTTGGCACACGCGCCCGGATCGAGCAGGGTCACCTCGCCGCGGCTG
TGATCGGCCACACGCAGGGCGTCCAGCAGTTCCTGTTCCGAACCACAGGCACGGATCGCC
ACGCTGGTGCCGGCGTCGATCGCACGATGCACCAGTGACTTCAGGACCGGTGCCGGCAGC
GGCATCGCGGTGCGGATCAGGGCGCCGGCCGCTTCCGGGCCACGGATGATGAAGATCGAC
ATGGCTCAGCCCTCCTGTGCCAGGCGGCGGCCGACAATGGCCAGCGACAGCGGGTAGCCG
GCCTGCTGGCTGCGCTGGTCGACCACCACGGCGGCGGGACCGTGCTGCAGGCGCAGGCGT
GCCTCCAGACCGGGTTCGCTGGGGGCCTGCAGTTCGATGTACTGCGCCGGCAGCCGTTCC
AGCGCCGCCTGCAGCGCGCCACCTTCGGCCTGCCATTGCGCCTCGTCAGCGGTACCGACA
TCCAGCAGTACCCAGTCGGCCGAGCGCGCCTGCGGCTGGCACAGGCACTGGCGTACCTCG
GACAGGCTGGCGCAGTCGCTGCACAGCACGCGATGGCCGGCCAGCTGCGTCGGCAGTTGG
GGACGCGGTGCCGACGAAGAGGCGTGGCGGATCACCAGGAGGGTCATACAACACCTTGCG
GAATGCGCCCTGCGGCGCGGTGGGCACACGATGCGCGTGCCGCCCGTAAAGGTGCGATGC
CCGCGGCCGGTCCCGCGCGTAAAACCTGCGTAACCCTTCCTGTAGAGCCGAGCCTGCGCT
CGGCTGCTCTGCGCCCCAGTCGGGCAACCTCGACGCTGCAAGGAACAAGCCGAGCGTGGG
CTCGGCTCTACCGGATCGCGTCGCGGGAACCTCTCCCGCCTGGATGTGGTCTGATGCAGC
TACCACCTACCCGGAGCCTGTCATGGATGCTGCTGCCCGTCCTCCCTTGTCCGAACGCGC
GCTGGTCTGGCTGAAGAAGGAAGCATTGCCGCTGCTGGTGATGCTCGGCCTGCTCGCCGC
CGCCCGCGATACCCTCGCCAACCACTACGTGGTGCCGAGTGGCTCGATGCAGCCGACCCT
GCAGCCGGGCGACCGGGTGGTGGTGGACATGCGCGCCTACGGCCTGCGCCTGCCGTTCAC
CGGCAAGGAACTGATGGCCACCGGCGTCCCGCAGCGCGGTGAAGTGGCGGTGTTCGATTC
ACCGGCCGACGGCACCCGCCTGATCAAGCGCGTGGCGGCGGTGGCCGGTGACCACGTGCA
GATGCGCGAGGGCCATCTGAGCATCAACGGCCAGCCGCTGCAGATCGCCGATCTGCAGGA
CGTGGAAGCCTTCGGCGAGCGCCGTGCCCGCCTCGACCTGGACATGGGCGGCGGTCCGGA
CATCGCCGATCTGGTGGTGCCGGCCGGCAAGGTGCTGGTGCTGGGTGACCACCGCGGCAA
CAGCTTCGACGGCCGCTTCTTCGGCTTCGTCGACGCCGACAAGGTCTACGGCCGTGCGGT
GGCGGTGTACTACCGCCGCGGCGACGGTTTCGAGTGGCAGCGCCTGTAAGCTGAATTAAT
ACTTCTTGGGTATCAATCCTGACTTATCAGGTTATGGATCGACTGGATCGACAGGCCTAG
TCTGAGGCCCGTTCCCTCCAATGCCCGGCCGCCCCACCGGCCCTTCGATCCCATGACTGG
CGAAACCGCGGCGGCCGTCGAGCGCCGCCCCCCCACTGTCGATCCCATCGCCGAGACCCG
CATCCAGCAGGGCACGCCGGCCTTCCGCCGCACCGCGCTGGCACTGTTCCTGGCCGGCTT
CTCCACCTTCGGCCTGCTGTACACCGTGCAGCCGCTGCTGCCCGAGTTCAGCCGCCACTT
CGGCGTGTCCGCCGCAGGCAGCGCGATGTCGTTGTCGCTGACCACCGGCACGCTGGCGGT
GGCGATGCTGTTGGCCGGCCTGCTGTCCGATGCGGTCGGCCGCCGCCCGTTGATGATTGC
CGCGCTGCTGGCCTCGGCCATGCTGTCGCTGGGCACGGCGCTGGTGGACGACTGGACCAC
GCTGCTGGTGCTGCGCACCCTGCTTGGCCTGGCGCTGAGCGGCGTGCCGGCAGTGGCGAT
GACCTACCTGGTCGAGGAGATGGACAGCCGCGCGCTGGGCCTGGCGATGGGCCTGTACAT
CGGCGGCAACGCCATCGGTGGCATGAGCGGGCGCCTGCTGGCCGGCATCATCGCCGATCA
CTGGGGCTGGCGCTGGGGCATCGGCGTGGTCTCGATCATCGCCGTGGCCAGCACCGTGCT
GCTGTGGCTGCAGCTGCCGCCGTCGCGCCATTTCAGCGCGCGACGCGATGGCCTGCGCGA
GTTGCCGTCGCGCTGGCGCACGCTGTTCGCCGACCGGGGCCTGCCGTGGCTGTTCGCCAC
CTCGTTCGTGCTGATGGGCGTGTTCGTCACCCTCTACAACTACCTGGGCTATCACTTGCT
GGCGCCGCCGTACCACCTCAGCCAGACCGTGGTCGGGCTGATCTTCAGCGTGTACCTGGT
GGGCACCTTCAGTTCGGCGTGGATGGGCCAGCAGGCCACGCGGTACGGGCGCGGCCGCAT
CCTGTCGATCTCGTTCGCGCTGATCGGCGCCGGCATCGCGCTGCTGGCGATGCCGTGGCT
GAGCACGATGGCCCTGGGCATCGCGCTGGTGACCTTCGGCTTCTTCGGTGGCCACTCGGT
GGCCAGCAGCTGGGTCGGCAGCCGTGCCGGTACGATGCGCGCGGAAGCGTCGGCGCTGTA
CCTGTTCGCCTACTACTTGGGCTCCAGCGTGCTGGGCGGGGTGGGTGGCCTGGCCTACGC
GGCCTGGGACTGGCTGGGCGTGTGCGCGTTCGCTGCCGTGCTGACCCTGATCGGGGGCGG
CATCGTCTGGGCGCTGCAGCAGCGCGCGCCGCAGCCGGTCACGGCCTGACGCCAGCCTCG
CGTTCCGCACGGGCGCGGCGTTGCTCTGGTAGATGCCGACCTTGGTCGGCGCTCTGGCAC
GGCAGCCAACCAAGGTTGGCGTCTAGCAAACCTAGGTGGGTGGCACTTCACCCTTCGGCG
AACGCCCCGCGCAACAGCCCGGCGAAGTTGCGGATCAGCGGCGTCACCCCCTCGCGGTGC
CATGCCAGCTGCACCTCCGAATGCGCACCGGCATCGGCCAGCGCCACGAAGCGCGCGCCT
TCCACGCGGATGTGATCGCAGGACGAGGGCAGGATCGCCGCACCCAGGCCTGCAGCCGCA
AGACTGATCAATGTCGATGCCTCACCGGCTTCCTGCACGATGCGCGGCGTGAACCCGGCG
GCCGCGCACAGCGCGATCATGTGGTCATGGATGCCCGCGCCCGCGCTGCGGCGAAATGCC
ACGAACGGCTCCTGCGCGAAGTCGCGTAGCGACAACGTGCCCTGCTTCGACAGCCTGCGC
AGGGCAGGGTGGTCGGCATGCACGATCAACGCCAGTGGATCGACGAACAGGCTGTGCGCC
ACCAGCTCCGGCGGCAATGCGCGCTTGCGGATGATGCCCACGTCAAGTGAACCGTCGAGC
AGCGCATCGATCTGCTGCAGCGTGTTCATCTCGCTCAGCTGCAGCCGCACCTGTGGGTAC
TGCTGGCGGTAGCGCAGGATCGAACGCGGAATCTGCGGCGACAGCGGCGTGGCCCGGGTC
AGGCCGATACGCAGTTCGCCCTGCTCGCCGCGCTGCGCGCGCTGTACCTCGTCCACCGCG
GTTTCCACCTGCTGCACGATGGCCCGTGCGCGCTCCTGCAGCAGCTCACCCGCAGGCGTC
AGCTGCACACGACGATGGCTGCGCACGAACAGGCGCGCCCCGATCAGGTCTTCCAGCTGG
CGGATCTGCTGGCTGAGCGGCGGTTGCGACATGCCCAGCCGCTCCGCCGCCTGGCCGAAG
TGCAGCGTATCGGCAACGGCGAGGAAGTAACGCAGGTGGCGGAGTTCGATGGACATGGGT
GCAGTCTATTCATCGCCAGCCGGAAATGGGGTCAGATCCGTTTTCCTGCGGAAAACGGAT
CTGACCCCGGTCACCCGTCATCCACGCATGGCGTGGATCTACCGTGTCGACCGAGGTCGA
CACCCACCCACACCGCCCCGCCATCTACGGAATGCCCGCTTTTGACGTTGCCGTTGACGT
TGATTCGGCAGGTGCAGGGCGCAGCCCTGCCGAACACCCCTCACCGCTCCGAATGCCCGC
TCTGGTCGTAATCGCGCGGACTGAACAACTCCGGCTGGATCAGCTCGATGAACGCGCGCG
CCTGCGCCGACAGCGCCTTGCCCCGGCGCACGATCACCCCGTAACTGCGCTCGGGGAACC
AGCGCTTCATCGACCGCGCCGCCAACCGCTCGCGGTCGGCCTCGTTCAGGCACAGCGCCG
GCACGATGGAAATGCCCATGCCCATCGCCACGTACTGCTTGATCACCTCCCAGCCGCCCA
CTTCCAGTGCCACGGTGTAGGCGATGCGGTGGCGCTGGAATACCTGGTCAACCAGCCGGT
AGGTGATCTGCCGCTTCGGCGGCAGCACCAGCGGATAGCGCGCGATGTCGGCCAGCTCCA
GCTCGCCGCCACTGGCCAGCGGATGGTCGTGCGGCGCGATCAGTACCTGCTCGAAGCGGT
AGGCCGGGGCGTAGGTCAGGTCGGCCGGTACATCGGTCATCGAACCGATCGCCAGGTCGG
CGGCATCCTCGCGCAGCAGGTCGGTGCCATCGGCGCTGATCGCGTTGTGCAGGGTCAGGC
GCACGTCCGGGTGGTGCAGGCGGAAGCGCTCGACGATCTTCGGCAGCAGGTACAGGATCG
TCGAGCTGTTGGCGGCGATGTTCAGCTCGCCCGCATCCAGGCCGCGCACCTTGTCGCGGA
AGCGCGCCTCCAGCCCGTCCAGGTTCTCCACCAGCGGCTGCGCCATCTCGTACAGCAGCT
GGCCCTCGCGGCTGGGTACCAGGCGGCGCCCACTGCGCTCGAACAACGGCACCCCCAGTT
CCCGTTCCAGCGCCTGCAACTGCAGGCTGATGGCCGGCTGGCTGACGAAAAGTGCCTCAG
CCGCCCGTGAGACCGAGCCCAGGCGCACCGTCTGGCAGAACGCACGCAATGGCTTCAGCC
GGTCGGATTTGTAGGAAAAACGCGGACTTGGCGGGGTGCGTGTGCTCATCGTGTCACGAG
TATTAGCACAACTTATGTAGAACATTGCAAAAACTGTTTTGCCAAATACTCCGGCCCAGC
GGCACCGTGGAGACGTTCCCCCACCGCTGGAGTCGCCCCATGTCCGCCGTCGCTTCCGCT
GTTCCCACCCCTGCCAGCAAGGCTACCCCCGGCATCGCCCTGGCGACCCGCGTGGCCGGC
CAGGACACCGTGCTGCCGGCGCCGCTGCTGGCCCTGCTGGTGTCGCTGCACCGTGCGGTG
GAACCGGGCCGGCAGGCACGGCTGCAGGCGCGCCGCGAGCGCCAGGCGTTCTTCGACCAG
GGCGGCCTGCCGGACTTCCGCGAGGACACCGCTGCGATCCGTAGCGGCGACTGGCGCGTT
GCGCCGCTGCCGGCCGCGCTGCAGGACCGCCGCGTCGAGATCACCGGCCCGACCGATCCG
AAGATGGTCATCAACGCGCTGAACTCCGGCGCCAAGGTGTTCATGGCCGACTTCGAGGAT
TCGACCTCGCCGACCTGGCGCAACCTGCTGGCCGGGCAGCAGTCGCTGGCCGCCGCGGTG
CGTGGCGATCTCGACTACACCGCCCCCAATGGCAAGCACTACACGCTGCGCCCGTATGAC
GAGCAGGCGGTGCTGATCGTGCGCCCGCGTGGCTGGCACCTGGACGAAAAGCACGTGCGC
ATCGATGGCCAGTTCATCGCCGGCGGCCTGTTCGACGCGGCGGTGTTCGCCTTCCACAAC
GCCCGCACCCTGCAGGCAGAGGACCGCGGCCCGTACTTCTACCTGCCCAAGCTGCAGAGC
ATGGAAGAGGCGGCGCTGTGGGAAACCGCGCTGTCGCACATCGAAGGCATGCTCGGCCTG
CCGCACGGCCAGATCAAGGTAACCGTGCTGATCGAAACGCTGCCGGCGGTGTTCGAGATG
GATGAGATCCTGCACGCGCTGCGTGACCGCATCGTCGGCCTGAACTGTGGGCGCTGGGAC
TACATCTTCTCGTACCTGAAGACCTTCCGGCGCCACGCCGACCGCGTGCTGCCCGAGCGC
GGCCAGGTGACCATGACCCAGCCGTTCCTGAAGGCCTATTCGGAACTGCTGATCCAGACC
TGCCATCGCCGTGGTGCACATGCGATGGGTGGCATGGCCGCGCAGATTCCGATCAACAAC
GATGCCGCCGCCAACGAACAGGCGATGGCCCGCGTGCGCGCTGACAAGCTGCGCGAAGTG
ACCGCCGGCCACGACGGCACCTGGGTCGCGCATCCGGCGCTGATTCCGGTGGCGATGGCG
ATCTTCGACGAACACATGCCCGGTGCGAACCAGCACAGCGTGCTGCGCCAGGATGTGTGC
GTCGGCCGCGACGAACTGATCGCACGGCCGCCCGGCACCATCACCCGCGCCGGCTTCGAA
GGCAACGTGGAAGTCTGCGTGCGCTACCTGGCGGCATGGCTGGATGGCAACGGCTGCGTG
CCGATCCACCACCTGATGGAGGACGCGGCCACCGCCGAGATCAGCCGCAGCCAGTTGTGG
CAGTGGCTGCATACGCCGGGCCAGCAGCTGGACGATGGCACCGCCATCGACCTGGCACTG
CTGGATGCCACGCTGGCACAGCTGCCGGCACGGCTGGGTGACACCGCCACGCTGCCCGGT
GGCGCACGCATCGGCGAGGCCATCGCCCTGCTCGGCGAACTGAGCCGCAGCGACGAACTG
ACCGATTTCCTGACCCTGCCGGCCTACGCGCGCATCGACTGATCGCCGCCCGCGATTCCC
GGCGTTTCCCTCCCCGCTGCACGCACGAACCGAACTGGAGAAAGACATGAGCAAGCTGCC
CACTGCCGAACAGATCCAGCACGACTGGGATACCAACCCGCGCTGGGAAGGCATCCAGCG
CAACTACAGTGCCGCCGACGTGGTGCGCCTGCGCGGCACCGTCCACATCGAGCATTCGCT
GGCCCGCCTGGGTGCGGAGAAGCTGTGGGCATCGCTGCATGAGCGCGAGTTCGTCAACGC
GCTGGGTGCATTGACCGGCAACCAGGCCATGCAGCAGGTCAAGGCGGGCCTGAAGGCGAT
CTACCTGTCCGGTTGGCAGGTGGCGGCCGACGCCAACCTGGCCGGGCAGATGTATCCGGA
CCAGTCGCTGTACCCGGCCGATTCGGTGCCGGCAGTGGTCAAGCGCATCAACAACACGCT
GCTGCGCGCCGACCAGCTGCACCACGCCGAAGGCAAGGACGACATCGACTTCCTGCAGCC
GATCGTGGCCGATGCCGAGGCTGGCTTCGGCGGCGTGCTCAACGCCTTCGAACTGATGAA
GGCGATGATCGAGGCCGGTGCTGCGGGCGTGCATTTCGAGGACCAGCTGGCGTCGGTGAA
GAAGTGCGGCCACATGGGCGGCAAGGTGCTGGTGCCGACCCGCGAGGCGATCGAGAAGCT
CAACGCCGCGCGGCTGGCCGCCGATGTGCTGGGTGTGCCGACCCTGCTGGTGGCGCGCAC
CGATGCCGAAGCGGCTGATCTGCTGACCAGCGACATCGACGGCAACGACAAGCCGTTCAC
CACCGGCGAGCGCACCGTCGAAGGCTTCTACAAGACCCGCAACGGCCTGGACCAGGCGAT
CAGCCGTGGCCTGGCCTACGCGCCCTACGCCGACCTGGTGTGGTGCGAGACCGGCAAGCC
GGACCTGGAATTCGCACGCAGGTTCGCCGAGGCGATCCACGCGAAGTTCCCGGGCAAGCT
GCTGGCCTACAACTGCTCGCCCAGCTTCAACTGGAAGAAGAACCTGGACGACGCCACCAT
TGCGAAGTTCCAGCGCGAACTGGGCAGCTACGGCTACAAGTTCCAGTTCATCACCCTGGC
CGGGTTCCATGCGTTGAACTACGGCATGTTCAACCTGGCCCACGGCTACGCACGCCGCCA
GATGAGCGCGTTCGTCGAGTTGCAGGAAGCCGAGTTCGAAGCGGCCGAGCGCGGCTTCAC
TGCGGTCAAGCACCAGCGCGAGGTCGGTACCGGCTACTTCGATGCGGTGACCCAGGCGAT
CCAGCAGGGCCAGTCGTCGACCACCGCGCTGACCGGCTCGACCGAGGAAGAACAGTTCCA
TGGCGGGCGCAGCGAACGCGCGGCGTGATGCGGCGCGCCGCGTGATCCGGTGGTGCCGGC
CGCTGGCCGGCAACCCATCGATGTTTCCGAAGCCCATGCAGTTGCCGGCCAGCGGCCGGC
ACTACCGGGCTCCGGGTGATCAGGGTGGCCAGGGAAGGGCCAGACAACGCCGGCCGGTCG
GGGGACCTGCCGGCGTTGTTGTATCGATGCAAGGGCGCAGCACGCGCGGAGCGTCAATCA
GGCGCACCCCGGTGCCGGCAACTTGGCCGAAACCCTGTGAAGCCCGGCATCGGATTGATC
CAGCAGGAGTTTTGCCCGGACACCCGTGACCAGAACGGGCCATCACCGATCTTCACATCA
ATCAAGATCGGCAGAAGGGTCAAAATGAGATAGGGCGCACACTTTAAAGCGGTGCTATGC
TCCGCGGCTCACCAGGGGACGCTGGCGGCGGGTGCAGGGAATGACCGGCAGGGGTGCGGC
CGAGAACAGTGATGTGACGACAGGTATCGCCCGGGTGGCGATGGCCGAGATCGTGCACGC
TCTGTTGTCCGATGCCGAGGTGGCATTGTTCGCCAGATTCGCCCGCGCATGCAAGCTCCG
TGCCGGACAGTGGCTGTTCCAGCGTGGCCACCGCGGCGAGCGCATGTATGTGATCCTCGA
AGGCCAGATCGAACTGGACTTCGGCGAGGACCTGGTGATCAAGACGCTCGGGCAGCACGA
GTTCTTCGGAGAACTGGGCCTGTTGGTCGGCGACCACCTGCGCAGCGCCAGTGCGCGCGC
GCTGGTCGACTGCGATGTGCTGGAGCTGGGCCCGGCCGATTTCCATCGGCTGGTCGAATC
CGATCCCGGCCTGGTGGCCTATTTCCTGCGCCGCACGATCATGCGCGTGCTGGCCAACGA
ACAGGCACTGATCGCACAGCTGCGCCGGCGCAACCACGATCTGGAAACCGCGCTGGACAA
TCTGTACATCACTACCCATCAGTTGACCCACACCCGTGAGCTGGTGCGTACCGATGAACT
GACCGGGCTGCACAACCGGCGAGGCCTCACCCTGTACCTGCAGGAGTGCCGCGAGCGGGC
CGAGGGGCCGCCGCAGGCGCTGCTGCTGATCGATTGCGACCGCTTCAAGCAGATCAACGA
CCGCCACGGCCACCAGGCCGGCGACCGCGTGCTGCAGAGCATGGGCAACATCCTGCGCTC
GATGGCCGGCGAGCAGGACCTGGCCTGCCGGCTTGGTGGCGATGAGTTCTGCCTGATCCT
GCGCCGTGGCAATCACGAGATCGTGCAGCACGCGGCCGAGTTCATCATCAGTGCGGTGCA
TGGCCTGCTCGAGCGCAGCCATGGCACGCCGCATGTGAGCCTGGTCAGCATCGGCGCCTG
CCTGCTGGCGCCGGAGGCAGGCTGGAGCGAGTGGTATGCCTGCGCGGATCGTGCGCTGTA
CCAGGCCAAGCGCGATGGCGGCAACTGCCTGCGCTGGGCGGATGATCCGGACGGCCAATA
GGGAGAGGCAGGCGATGAATGGCGACAACGGAACGTCAGCCCCGCATAGCCCACAGCTGC
GCGCCCTGCTGTTCACCGATCTGTGTGATTCGCTGCAGCTGGTCGAGCGGATCGGCGATG
TGGCGGCGGCAAGCCTGTTCCAGGAACACGATCGCCTGGTACTGGTGCTGCAGCAGCGCT
GGAACGGCCAGCTGATCGATCGCTCCGATGGCTTGTTCATGCTGTTCGAGCGCGTCGTCG
ACGCACTGGGCTTCGCCCTGGACTACCAGCGCGAACTGCACGCGCTGGGCCAGCAGCGCG
CGATTGAACTGCGCGCGCGCGCCGGCCTGCACGTGGGCGACGTGCTGACCTGGGAGAACA
GTGCCGAGGCGGTCCGTGCCGGTGCCAAGTCGATGGAGGTGGAAGGCCTGGCCAAGCCGA
TGGCGGCGCGCCTGATGATGCTGGCCCGCCCCGGCCAGATCCTGCTTTCGGCGGTGGCCG
AATCGCTGACCCGCCGTGCCACCGATGCACTGGGCGAGCGTGGCACGCGCCTGCTGTGGA
AATCGCACGGGCGCTGGCGCTTCAAGGGCGTGCCGGTGGTGCAGGAAGTGATCGAAGTGG
GCGAGATCGGTTCGGCGCCGCTGCGCATGCCGCGCGCCAACGCCAAGGCGCGCCGCGACC
TGCCGCTGTGGCGGCAACCGCTGGTGCTGGCCGCCGAAGGCCTGATCCTTGCCGCGGCCG
TGCTGGGCGGCTGGCTGCTGCTGCGGTCGGAGCCGGCCATTGCCTTCGCCGAACGTGACT
GGGTGGTGCTTGGCGATGTCGACAACCTCACCGGCGATCCGATCTTCGATGACTCGATGC
GGCACGCGATCCGGATCGCGCTGGAACAGTCGCGCTACGTGAACGTGCTGTCGGAAGGCA
AGATCCGCGAAAGCCTGGAAATGGCGCGGCTCTCGGGCGATACCCGGCTCAACCGCGATA
CCGCGGTCGATGTGGCGGTGCGGGAGGGCGCGCGCGCGGTGCTGCTGCCGACCGTGCGGC
AGAAGATCGGTGGCTACGAGCTGGCCATCGATGTTGCCGCACCGGGCAGTGGCCAGGTGA
TCCAGACCTTCACCGCCACCGCCGATCGATCCGACCAGATGGTGTTCGCCGTGGACGACG
TGGTCGGTCGCCTGCGTCGCGGACTGGGCGAGTCGGTGGCCAGCCTGGAGCAATCCCTGC
CGCTGCCGCGCGCCTCGACCCAGGACCTGCGCGCACTGCGCGCGTTCGCGCTGGCCGAGA
GCGCACTGGGTCAGCGTCGCTTCGAAGAAGCCCGCAACCTCTACCAGGCCGCGATCGACA
TCGATCCCGGTTTTGCCCTGGCCTACATGGGCGTGGCCAAGCTGCATGCGCGCACCGCGC
AGGTCGCGGACGCGCGTGACGCGCTGGAGCACGCGCTGGCCCAGCAGCAGCGCCTGCCCG
CGCGTGAGCGCCTGTACCTGAAGGGCTGGCAGGCCGAACTGGAACCCGGTGGCTGGCCGC
TGGAACAGTGGCGTGCACTGGCCAAGATCTATCCGGATTCGTTTGCTGGGCTGTCCAATA
CCTCCTGGGGGTTGCTGCAGGACAATCGCTTCACCGAGGCCGAGCCCTATGCGCGCGCCG
CGACGGTGCCTCAGGACCCGTTGCGGCTGTATCCGACCATCCATCTGGCGCGGGCACAGC
TGGGCCTCGGCCAGCCGCAGCAGGCAATGCGCACCTTGCGCCAGGCACGGATGCTGCGCG
GCAATGACGAGGCCGACGACCTGGATGTGGACGTGCTGGTTGCGCAGGGCCTGGATGCAC
AGGCGCAGCAGCTGTTGATGCGGTTGCCGCGGGGGGACGACCTGCAACAGCGCATGCGCC
TGCGGGCCCACCTGCTGGTGGCTGCGGAGCAGCGTGATTGCAGCAGTTTGCATGCCGCGA
TTGCTGCGGACGGTCCAGCACCGGATCTGATCGACTACCAGATCCATCAACGCCTGCAGC
ACGCCACCGTGACCACGCTGTGCACGGCCGGCGATGCGAAGGAGCTTGAATCCATTGCCG
CCGTGCTGCGGCCGCTGCTGCGGAACAACGACGACTCCGCCGTGGGCAGCCGCAGCCTGC
AGCTGCTGGCCCTGACTTATCTGGCCCAGCGCCAGGGCCAGCATGCGCTGGCCGCAGAGT
GGCTGCGCAACCATGGCGAACTGCTGGAGCGGCAGCGCAGCCCTGTGGTGGGCAAGTGGC
GTCGGGTTGTGTTGGCGATGGCCGAACTGGCGCAACAGCGTCCGCGGGCGGCACGCCATC
TGCTCGAGCCCACCTTTGATGGCAGCGAACCTGTGCAGGCCCACGTTGTGCTGCTGCAGG
CACTGCGTGCCGAGCAGGACACTGCCGGCGTGCGTCGCGAGCAGGCCTGGCTGGCCCGGC
ACCACGGCCAGGCCATTGCCGAGGTGGCGTCCATGCAGGTCTGGCAACCCCTGAATGTGC
ACGACATCGCCACCGAGGCGACGTCGGTGCGAGTGTCGCGCTGATGCGGACTCAGGCGTT
GACGCGCTCGTCGATGCGGTCGGCTTCGAAGCAGAACACCACGGTCATCGAGGCGGTCGA
GGTACTCAGGTACGCATGCAGCGAATCACGGGTGCGGCTCAGCTCCTCGACCGAGGCCAG
GGTGCCGATCTTCATGCAGTCGTTTTCGCCAACGGCACCGTCCAGCCCGATCGAGGCCAG
GGCCTTGGCCGGCGAAGCGGTGAAGTGGCTGCGGAACGCTTCGCTGCCGATCAGGTGGTC
CAGCAGGGTGCTGGCGTCGGCGGCGGAAAGACGGGGACGGCTCATGGGGATTGTCCGTAG
GTGGAGCTACTCGTATCGGCCGCGACAGCCCGCCATTGAGGGCCGCGCTGTGCACGTCGC
TAAAGTTGGCCGCGCTGCGGTCGTTGCTGCTATGCCGGCTGTGCGGCACAAGGAAGGAAA
CCGATGCGCCTGCGCCGCTGCGCCAGCCTGATGTTCGAGCCTCGCGAGGCGGTCACCCTG
GACCTGCGCGCGATGCTGGCCGGCCACGCCGAGATGGACAGCCAGATCAGCTGGGTGGCG
CTGGCCGCCCACCTGGACCAGCCACTGCCGGTGGACGCCGAGGAGCGCCAGCTGCTGGGC
GGGCTCAGCGCGCACCGCTGGAGCGAACCGCCCGCCGATGCCTGCCCGGCCATGCTGGCC
CGCCTGGTCGAACAGGGCCTGCTGTTGACCGACCCACCGAGCGAGGTGGGGCACCAGATG
CGCGACGAGGCGCTGCGGCGCAGCCAGTGGTGGCCATTGGCTGCGCTGGCCCATCGCCAT
GCGCGCTGGCAGGCCGTGGACAGCGTGGAGGACATGCGCCGGCAGGGGTTGGACACCGCG
GCCGGCCTGCGCCAGCGCCTGGGGCCGCCACCGCCGGTGGTGCAGCCGATGCAGGGCGAC
TACCAGCCGCTGCCGCGCAGCGAAGAGGCCGCGTTCGATGCACTGCTGGCGCGTCGCACC
ACCTGCCGCAATTTCGACCCGCAGCGCGCGTTGCCGCTGCCACTGCTGGCCCAGGTGCTG
CAGCGGACGTTGATGGCGCACGCGGTGCAGAAGGTCGAGCGCGATACCGAGTTCCTGAAG
AAGAACGTGCCTTCCGGTGGCGGCCTGCATCCCACCGAGGGCTTCCTGCTGGTGCAGAAC
GTGGAAGGACTGGCACCGGGCTTGTACCACTATCATCCGGTGCAGCACGCCGTGCTGCCG
CTGCCCTCGCCACCGCCGCAGGCGTTGCCTGCGATGGCGCGGCGGATGCTGTCCGGGCAG
GCGTGGTTCGCCGATGCGCCAGCGCTGCTGGTACTGGCACCGCGTTATGACCGCTGCTTC
TGGAAGTATCGCAACCATGCCAAGGCGCACCGTGCGGTGACGCTGGACGTGGGCCACATT
TCGCAGTTGCTGTACCTGTGCGCCACCGAGCGCGGGCTGGCAGCATTCGTGACAGCGGCG
ATCAACGATGCCGATGTCGATCGTGCTTTTGGGTTCGATGGCATCGGCCAGAGCGCGATG
GCCATCTGTGGCCTGGGCTGGCGCAGTGCCACGCTGGACACGGCCGAATTCGATCCGGCC
GGGCGGGTGGCGACGGGCGACGACCGCTGAGCGGCCGTCGCCCCGGCGATCAGGTCGCCT
CGAAGTCCACCAGCACCGCGCCGTCGCCGACCTGGTCGCCGGCCTTGGCACGGTAACCCT
TCACCGTGCCATCGGCCGGTGCCTGCAGGGTGTGCTCCATCTTCATCGCTTCCAGCACCA
CCAGCGGCGTGCCGCGCTTGACCTCGGTACCGGCCGCGACCAGCGTGGCCACGATCCTGC
CCGGCATGGGTGCCAGCAGGCTGCCGGCGTCGGCCACGGCGTGGTCCGATTCACCCACTG
GATCATGCAGGGTGAAGCGGTGCTGGCCGTCGGCGCCGAACAGGTGCAGCTGGTTACCGT
CGCGCAGCAGCTGCAGCGACCCGCGGCGCTCGCCCAGCTGCACCGTCAGTCCGTGCACAT
CGGCCGTGCCGATCACCCGCACCGGTGCAGCGTCATCGCACTGCACGCGCCAGCCATCGG
CCTGCGCCCACACCTTCAGCGTGTGCTTGCGTTCGCCCTGCTGCAGCGGCACTACGCGCG
GCGCGGACGCACCGAGGCGCCAGCCATCCTGTGACCGCCACGGCGAATGCGGATCGCGCA
CGTCGGTGCTGGCGGGCGCCGTGCTTGCCACCGCGGCCACGGCGGCCAGCAGCCACACGT
CCGCACCCGCGTCGCCCACGGCACTCAATGCCGCCTGTTCGCGTTCGATCAGCGCCGTAT
CCAGCCTGGCGTGCGCGAACGAATCGGTATTCACCAGGCGGCGCAGGAAGCCGGCGTTGG
TGGTCACGCCCACCACCTGGCAGTCGGCCAGGGCCTGGCTCATGCGGCGCAGCGCGGCGT
CGCGGTCCACGTCCCAGACGATCAGCTTGGCGATCATCGGATCGTAGTACGGGGTGATGC
TGTCACCTTCCTCCACGCCGGTATCGACGCGCACGTTGGCCGACGCTGCCGGCAGGCGCA
GGCGGCGCAGGGTGCCGGTGGAGGGCAGGAAGCCACGGTCGGCATCCTCGGCGTACAGCC
GCGCTTCGATCGCGTGGCCGTGGATCGCCAGCTGGTCCTGACGCAGCGGCAGCGGTTGGC
CCGAAGCCACGCGCAGCTGCCACTCCACCAGGTCGGTGCCGGTGATGTATTCGGTGACCG
GGTGCTCGACCTGCAGGCGGGTGTTCATTTCCATGAAGTAGAAATCGCCGTCCGGGCCGG
CGATGAATTCCACCGTGCCCGCCCCCTTATAGCCCACTGCGCGTGCGGCATCGACCGCGG
CCTTGCCCATTGCAGCACGACGTTCGGGGCTCATGCCCGGCGCGGGTGCTTCTTCCAGCA
CCTTCTGGTGGCGGCGCTGCACCGAGCAGTCGCGCTCGAACAGGTAGACCGCCTCACCGT
GGCTGTCGCCGAACACCTGGATCTCGATATGGCGCGGGCGCTCGACGTACTTCTCGACCA
GCACGTGGTCGTGGCCGAACGCCGAGGCCGCCTCGCGCTGGCAGCTGGCCAGCGCATCGA
CGAAGTCCTCGCTGCGTTCGACCTTGCGCATGCCCTTGCCACCGCCACCGGCGCTGGCCT
TGATAAGCACCGGGTAGCCGATGCCATCGGCCTGCGCGCGCAGGAAGTCCGGCGCCTGCT
GGTCACCGTGGTAACCCGGCGTCAGCGGCACACCGGCCTTGGCCATCAGCGCCTTGGCCG
CGCTCTTGTCACCCATCGCGCGGATCGCGCTGGGCGGTGGCCCGATGAAGGTGATGCCGG
CGGCGGCACAGGCATCGGCGAAGTCGGCATTCTCGGACAGGAAGCCGTAACCGGGGTGGA
TGGCCTGTGCGCCGGTAGCGCGCGCGGCGTCAAGCAGGGCATCGCCACGCAGGTAGCTCT
CGCGTGCGGCGGCCGGGCCGATGTGGACGGCTTCGTCGGCCAGGCGCACGTGGCGTGCGT
TGCGGTCGGCATCGGAATACACCGCCACGGTGGCGATGCCGAGGCGGCGGCAGGTGGCGA
TGACGCGGCAGGCGATTTCGCCGCGGTTGGCGATCAGGACTTTGCTGAACATGGCAACGT
GCTTCATAGGAGCGTGCTCGGTCATGGCACGGGTCACATGCGGAACACGCCGAAGCGCGT
CTGCTGCGGGGCGGCGTTGAGGCTGGCCGACAGCGCCAGCGCCAGCACCTGGCGGGTGTC
GGCCGGATCGATCACGCCGTCGTCCCACAGGCGCGCGCTGGCGTAGTACGGGTGGCCCTG
CTGTTCGAACTGGTCGCGGATCGGTGCCTTGAAGGCATCCTCTTCCGCCGCCGGCCACTG
GCCGCCCTTGGCTTCAATGCCATCGCGCTTGACCGTGGCCAGCACACTGGCGGCCTGCTC
GCCGCCCATCACGCCGATGCGCGCGTTCGGCCACATCCACAGGAAGTTCGGCGAGTACGC
ACGGCCACACATGCCGTAGTTGCCGGCACCGAACGAGCCGCCGATCACCACGGTGAACTT
GGGCACCTTGGCACAGGCCACCGCCATCACCAGCTTGGCGCCGTCCTTGGCGATGCCGCC
CTGTTCGTACTTGCGGCCGACCATGAAGCCGGTGATGTTCTGCAGGAACACCAGCGGGAT
GTTGCGCTGGGTGCACAGCTCGATGAAGTGCGCGCCCTTCAGGGCCGACTCGGAGAACAG
GATCCCGTTGTTGGCGATGATGCCGATCGGGTAGCCGTTCAGATGGGCGAAACCGGTCAC
CAGCGTTGCGCCGTAGCGCGGCTTGAACTCGTCGAAGCGCGAGCCATCCACCAGCCGCGC
GATCACTTCGCGAACGTCGTAGGGCTTGCGCGTATCGGCCGGGATCACGCCATACAGCTC
ATGGGCCGGCAGCAATGGCGCTTCAGGGGCCCGCACCGCCATCGCCGGTTCCGGCTTGCG
CCAGTTGAGCTGGGCGATGATCGCGCGCACCCGTGCCAGTGCCTGCAGATCGTTGTCGGC
CATGTGGTCGGCCACGCCGGAGATGCGGGTGTGCACGTCGGCGCCACCCAGTTCCTCGGC
CGTGACCACTTCACCGGTGGCCGCCTTCACCAGCGGCGGGCCGCCGAGGAAGATCGTGCC
CTGCTCGCGCACGATCACGGTCTCGTCGCTCATCGCCGGCACATAGGCGCCACCGGCGGT
GCAGCTGCCCATCACGCAGGCGATCTGCGGAATGCCCTGCGCCGACAGGTTGGCCTGGTT
GTAGAAGATGCGGCCGAAATGGTCGCGGTCGGGGAAGACTTCGTCCTGCAGCGGCAGGAA
CGCGCCACCGGAATCGACCAGGTAGATGCACGGCAGGTGGTTCTGCTCGGCGATCTCCTG
CGCGCGCAGGTGCTTCTTCACCGTCATCGGGTAATAGGTGCCGCCCTTGACCGTGGCGTC
GTTGGCCACGATCACGCATTCCACGCCGCTCACCCGGCCGATGCCGGCCACCACGCCCGC
GGCGGGCACGGCGTCTTCATACATGCCGTGCGCGGCCAACGGCGCGATTTCCAGGAAGGC
GCTGCCGGGGTCGAGCAGGGCGTCGATGCGGTCGCGCACCAGCAGCTTGCCGCGCGCGGT
GTGCTTGGCGCGTGCCGCCTCACTGCCACCCAGCGCGGTGCGCGCGAGGGTGGCATGCAG
GTCGTCGACTACGGCCTGCATGGCCGCGCGGTTGCTTTCAAACGTTTCGCTGCCCGGTTG
CAGCTGGCTGTTCAGGACGGTCATCGCGGTGGCCTTACAGGGTGCGCTGGAACAGTTCGC
GGCCGATCAGCATGCGGCGGATCTCCGAGGTGCCGGCGCCGATTTCATACAGCTTGGCGT
CGCGCCACAAGCGGCCGGTCGGGTATTCGTTGATGTAGCCATTGCCGCCGAGGATCTGGA
TCGCCTGGCCGGTCAGCCAGGTGGCCTTCTCGGCGGCGTACAGGATCGCACCGGCGGCGT
CCTGGCGGGTGGTGCGGCCCTGGTCGCAGGCGCGCGCCACGGCATAGACATACGCGCGGC
AGGCACCCAGGCCCACGTACATGTCGGCGATCTTGGCCTGGATCAGCTGGAAGCTGCCGA
TCGGTTCGCCGAACTGGTGGCGCTCGTGCACATAGGGCATGACCACGTCCATGGCCGCGG
CCATCAGGCCCAGCGGGCCACCGGACAGCACCACGCGCTCGTAGTCCAGGCCGGACATCA
GTACGCGCACGCCACCGCCGACCTGGCCCAGCACGTTCTCTTCGGGAATCTCGCAGTCCT
GGAACACCAGCTCGCAGGTGGGCGAGGAGCGCATGCCGAGCTTGTCCAGCTTCTGCGCGG
TGGAGAAGCCCTTCATGCCCTTCTCGACCAGGAACGCGGTGATGCCCTTGGCACCGGCCT
CCATGTCGGTCTTGGCGTAGACCACCAGCACGTCGGCATCCGGGCCGTTGGTGATCCACA
TCTTGTTGCCGTTGAGCACGTAGCGGTCGCCGCGCTTGTCGGCGCGCAGCTTCATCGACA
CCACATCCGAACCGGCACCCGGTTCGCTCATCGCCAGCGCGCCGACCAGGCTGCCGTTGC
ACAGGCCGGGCAGGAAGCGCTGCTTCTGTTCTTCGTTGCCGTTCTTGCGCAGCTGGTTCA
CGCACAGGTTGGAGTGCGCGCCATAGGACAGGCCGATGCCGCCGGAGGCGCGCGAGATTT
CTTCCATCGCCACCACGTGGGCCAGGTAGCCCATGCCGGTACCACCGTATTCTTCTTCCA
CGGTGAGGCCGAGCAGGCCCTGTTCGCCCAGCTTCGGCCACAGGGCCAGCGGGAACTGGT
TGCTGGCATCAGCCTCGGCGGCCAGCGGTGCGACCTCGGCGGCGGCAAAATGGGCCACGC
TCTGGCGCAGCAGGTCGATGTCTTCGCCAAGATCGAAGTTCAGGGATGGCACGTGCATTG
TGGTGGCTCCACGGCGGGATGGCAGGGAATGGACGCACCCGGCGGGGGAGCGGGCGGCGG
TCGGCAGGACCGCCACCCGCACGGGCGATGGCCCCAGCGTAGCGGGGTTCGGATAAGAAG
TGAATACGAATTCAAAAATTGAAACTAGAATCAGAACATGGCCTATAAACGCTCTGCATT
GATGGAAGAACGCCTGGCGGGCGCCCGTGAACGGATCCTGCTGGCCACCCGCGAGCTGGT
CGCCACCGGCGGCTGGCGCAACGCCCCGGTGACCGCCGTGGCGACCCAGGCGGGGGTGTC
CACCGGCCTGATCTATCGCCACTTCCCGTCCAAGGCCGAGCTGTTCGTGGAGGTGCTCAA
CGCCGCGGTGGCCCACGAGGTCGCGATCATGGAGCGCATCGCCAGCGGTCCGGAGGTGGC
CAGCGAGCGCCTGCGGCTGGCAATCACCGCCTTCGTCCGCCGCGCCCTGGCCGGGCCGGG
GCTGGCGCACGCCTTCATCGTCGAACCGGTCGATCCGGACGTGGAGGCCGAGCGCATGCG
CGGACGTCGCGCGTTCGGCGACGTGTTCCTGCGGCTGGTGGAGGAAGGCGTGGCCGCCGG
TGAGCTGCCGGCACAGGACGCGCATGTGGCCGCCGCGTGCCTGGTCGGCGCCTTCACCGA
AGCGATGGTCGGCCCGACCGCGCCCAGCCGCGAAGCGCACCGCGACGAAGACGCGCTGGT
GGATGCGATCTGCAGCTTCTGCCTGCGCGCGATCGGTGCCCCGGTAATCCGGTAGCGCCG
GCCGCTGGCCGGCTTCTGTTGCTGGGGTCAGATCCCTTTTGCGCCGCAAAAGGGATCTGA
CCCCATCCCCGACCCCAGCCCCCGGCATGTTGCGCCGCACCAGCAGTGACGCCTGTTGTC
GCACGCAAGGCGCGTTCTATACTCGGTCCATCACGCAGTCGCTCAGCCGTGGTCCAACGA
CTATCAGCCAGGGGTAACGAAGAGTGCGGAATTACGATCTGGAGTTCCTGAAACGCTTCT
CCATGGTGATCGCGCTGCTGGCGACCATCACCCTCGGCCTCATCCTCCTTGCCGCCTACA
TCCACACCCGGATTCCGCCCGAGGTGTCGCCCACTGCGGCCAAGCGCACCGAACAGCGCA
TTTCGCCCACCGGCGCGGTCTATGCCGGCAGCACCGGCGCCGCCGCGCAGGCCGCGGCCA
AGGCCGCCGCGCTGGCCAAGGCGGCGTCGCAGGTGGCCTACGGCGGCACCAAGGATGGCA
AGGTGATCTTCGACAACCTGTGCACCGCCTGCCACACCAACGGTGTGGGCATGGCACCGA
CGCTGGACCATTCGCATTGGGACAAGCGCATCGCGCAGGGCAAGGACACCCTCTACAAGC
ACGCCATCGAGGGCTATACCGGCCCCGACGGCGGGATCATGCCGCCCAAGGGCGGCAACC
CGGCGCTGACCGAAGAACAGATCCACGCCACCGTGGACTGGATGCTGGGCAACCTGAAGT
AACCGCCGCAACGCGCCGCTTCCTGTAGAGCCGAGCCCGCGCTCGGCTGCTCTCCGCGCG
GTGTGGCCAGGTGCAGCCGAGCATGGGCTCGGCTCTACGATCCCCCGGCTTTGCCCACCG
AGGCCTGATCGCTCATATGCCCCCGCTGCGCAGGCGGGGTTTCGCATTTCAGGGTTAGTC
TGTGCGCCTCTTCCATGGAGTCGCCCGTTGATGCGCCGCCGTTCCCTCGCCCTTGCCCTG
TCCCTGCTGCTGCCGGCCGGCGCCTTTGCCCAGGCCCAGCCGCAGGCCACGCCGGTCGCG
CCGCCCTCCGTCGCGCGCGGCAGCGCCACTGTGGTGCTGACCGCTGCGCCGGCCGACTGG
CGCGCGCTGGATGGGCAGCGCGTGCGCATCGCCGCGCCGCTTACCCTGGCCGGTACCGAT
GGCCTGCAGCACTTCGGCCAGCTCACGGTGGCGTTCGATGGCCGCCTCTGGCAGCCGACC
GAAGTGGCCGCGCCGGGCACTGCCGGCTATGAGCAGGTGATGGCCGACAACCAGCGCCGC
CGCCTGGTGCTGGAGGATGGCAGCGATGCCCGCGACCCCGCCAGCGTGCCCTACCTGCCG
GGCAACCCGGTGCTGCGCACCGGCATGCAACTGCGCAATGTGGAGGGCATCGTGCGCGTG
GACGCGCAGGGCCATCCGCGCCTGCAGGTCGAAGGCGCGCTGAAGCTGCCGGAACTGAAG
CGCCCGGCAGTACCCACGGTGCCGGGAAGCCTGCACGTGGCCGCCTTCAACCTGGAGAAT
TTCTTCAATGGTGACGGCCAGGGCGGTGGCTTCCCGACGCTGCGCGGCGCGCGCACGCTG
GACGAGCACAAGGCGCAGCTCGCCAAGCTGGTCACCACGGTCAATGCGTTGGGCGCCGAT
GTCGCTGCGCTGATGGAACTGGAGAACGACGGCTACGGCCCGCAGTCGGCCATCGCCGAA
CTGGTCGATGCGCTCAACCGCGACCGCGGCGCGCAGGGCGACTGGCGCTTCGTCGACGCC
GGCAACGGCCCCGGCGCCAACCCGATCCGGGTCGGGATCATCTACCGAAGCACGCGCCTG
CAGCCGGTCGGCAAGCCGGCCACGCTGACCGGCGGCCCGTTCGTCGAGCACAGCCGCGTA
CCGTTGGCGCAGGCCTTCCAGGGCAAGCAGGGCGCGCCGTTCGTGGTGGTTGCCAACCAT
TTCAAATCGAAGGGTTGCCGTGACGCGGCCGGTGCCGACGCCGATCGCAACGACAATCAG
GGCTGCTGGAACGCCACCCGTGTGACGTCGGCGCAGCAGCTGCACGCCTGGCTGCAGACC
GATCCGACCGGTACCGGCGCCAGGGACGCGGTGCTGCTGGGTGACTTCAATGCCTACGCG
ATGGAAGACCCGATCCGCGCCCTGCATGATCTGGGCTGGCAGGACGCGTTCAAGGTTGCC
AAGGTCGAGCATCCCTACAGCTACGTCTACAACGGCTACACCGGCCGCCTCGACCACGCC
CTGCTGAACCCGGGCATGGCCAGGCGCCTGCGCGGTGCCGCCGAATGGCACAGCAACGCC
GACGAGCAGGACGCCAGCGGCTACCAGGGCCGCAACGTGCAGGGCCCGTGGCGCAGCTCC
GACCACGACCCGCTGCTGCTGGGCTTCGACAAGTAACGCGCCAGGCCGGGGTCGGATCCC
ATTCCCACGGAATGGGCTCTGACCCAAGGCATCGCGGGGTCTGAGGCGTAGGGGTCAGAG
CCCATTCCGTGGGAATGGGATCCGACCCCGGGTATCGCTCACCCCCAGGCGATCATCCCG
ATCGCCAGCACCGCCAGTGCCAGGCCGGCGCGGTTCCACTTCGTGGTGGCCTCGCCGAAG
GCGAGCACACCCACCAGCGCGCCCAAGACCACCACCCCGATGTTCATGCCGGCGAACACG
GTGGCCGGGCTGTCCGGCATCGCCTGGTGCGCGTGTACATAGAAGAGGATGTTGCCGCCA
TTGAGCAGGCCCAGCAGCGCGCCCGCGCCCAGGTTGCGCCAGGCCAGCCGGCTGCGGCCA
CGCGTATGCCGCCACAGCTGCACTGCCAGCATCAGCACGAAGGCGACGCTGAAACTGGCC
AGCACCGCCGCCATCGACGGCGTGCCGGACAGCGCCACCTGCTTGAGCAGCACGTCCACC
ACTGCGAATCCGGCCCATACGCCCAGCAGCCAGCCCCAGCCGCCGGGTGAGGACGCCACC
GCCGGGCCGCGCGGGCGCAGGCTGATGGCCACCATCGCCAGCAGGCCCAGGCCCAGGCCG
GCCAGTTTCCAGGGCGTTGCGGTCTGGCCGAAGCACAGGAAGGCGGCGGCCAGGGAAAGC
AGCAACGACAGCCGCTGCGCCACGTCGCTGCGGACGATGCCGGCCACCGCCACCGCGCGG
CCCAGTACCAGGAAGATCGAGGGCAGCACCACCGCCAGCGCCAGCAGTGACGGCCACGGC
GCACGCGGCGCGCGCAGTGCATCCAGCGGTGGCTGCAGCACCACGGTGGTGAGCGTTGCC
GCCACCAGATAGTTCCAGGTGACCATCTGCGCAACATCCAGCTGGCGGCGTGCGGCCACC
TTCAACAACACCGAAACCAGCACACTGCAGATCACGGCCAGTGACAGATAGAGCATGGGG
CGGGCACAGGGCAGGGGCGGGGGACGGTATCATGGTGCCATGCACAAGCCCTTGTTCCCC
GTCGCCCCCGGCGAAACCGCCTGCCTCGAACTGGACGGCCCGGCCGGCCCGCTGGAAGTG
GTCGTCGACCTGCCCAAGGCCGATGTGCCGGTGCAGCCGATCGTGGCCATCGTCTGCCAT
CCGCTGTCCACCGAAGGTGGCACCCTGCACAACAAGGTGGTCACCATGACCGCCTCCACC
CTGCGCGAGCTGGGCATCGCCACGGTGCGCTTCAACTTCCGCAGCGTGGGTGGTTCGGCT
GGCACCTTCGATGGCGGCGTGGGCGAGCAGGATGACCTGAAGGCCGTCGCGGCCTGGGTG
CGCAGCCAGCGCCCGGACGACCGCCTGTGGCTGGCCGGTTTCAGCTTCGGTGCGTTCGTG
TCGCTGAAGGCCGCCGCCACGCTGCAGCCGGAAGCGCTGATCTCGATCGCGCCGCCGGCC
GGTCGCTGGGATTTCGACGGCATCGCGCCGCCGGCGCGCTGGCTGGTGATCCAGGGCGAG
CAGGACGAGATCGTCGACCCGCAGGCCGTCTACCAGTGGCTGGACACGCTGGACGCCCCG
CATGAGCTGGTACGCATGCCCGAGACCAGCCACTTCTTCCACCGCAAGCTGATCGACCTG
CGCGGCGCGCTGACCCACGGCGTCAAGCACTGGCTGGGCGCGGCGGCATGAGTGCACCCG
AGCTGACCCCGTCGCAGCGGTATGCGGAAGGGGTTGCCCGTGGCGACTGGCAGAACGATC
CGGCCCAGCATGCGGCGCTGGCCGAGCTGGACCGCATCCACCTGGGCCTGCTGGACAGTG
CCGAGGATGGCTGGCTGGACCGCCTGTCTTCGTTCTGGAAGAAGCCCGAGCCGATCAAGG
GCCTGTACTTCTGGGGCGGCGTCGGCCGTGGCAAGACCTTCCTGGTCGACCTGTTCTACG
ACGGGCTGCCGATCAAGCAGAAGTACCGCACCCATTTCCACCGCTTCATGCGCAGCGTCC
ATGAGCGCCTGCGCGAGCACCAGGGCCAGAGCGACCCGCTGGCGAAGATCGCCCAGGAAT
GGCGCAGCAACCTGCGCGTGCTGGTGCTGGACGAGTTCTTCGTCACCGACATCGGCGATG
CGATGCTGCTGGCGCGGCTGCTCGAGCGCCTGTTCGCCGAGGGCGTGACCCTGGTCACCA
CCTCCAACACCGCAGTGGAGAACCTGTACCTCAACGGCCTGCAGCGCGAGAGCTTCCTGC
CGGCCATCGGCCTGCTGCAGCGCTTCTGCGTCGAGCTGTACGCCGAAGGTACCGAGGATT
ACCGGATGCGCGCGCTGACCCGCTCGCCGGTATACCGCGCACCGCTGGCGGCCGACAGCG
ACGACTGGCTGGCCACGCGCTGGAACGAGCTGAGCGGCGGCCAGCCGGCCAAGCCCGGCA
ACATCGAGATCGAGGGCCGCAAGATCCCGGTGCGTGGCCGCGGCAAGAGCATTGCCTGGT
TCGATTTCGCCGCGCTGTGCGAAGGCCCGCGCGGACCCTCGGATTACATCGAGATCGCGC
ACGAGTTCAACACGGTGCTGCTGGGCGGCATTCCCGCCTTCGACCGCTTGAATGAGGATG
CCGCGCGCCGCTTCGTCAACCTGATCGACGAGCTGTACGACCGCCACGTCAACCTGGTCT
GCACCGCCAGCACCTCGCCGATCGAGCTGTACACCGGCCAGCGCCTGCAGGGCGCGTTCG
AACGCACCGCCTCGCGCCTGATCGAGATGCAGAGCGCCGAGTACCTGGGTACCCCGCACC
GGGCGTGAGGGCGGTTTACTGTAGAGCCGAGCCCACGCTCGGCTGCTTCTGGATGATGTG
CCGAAAGGGAGCCGAGCATGGGCTCGGCTCTACAGCAGCGCCGCGCAGCTATCGGGAAGG
CGCCACCGCATTCCCACGCGGCCGCTCATCCGGCCCGGCCGACACCTGCAGGCCCGAGCC
ATCGCCGTGCTCCACCCGAACGCTCTCGCTGCGCTCCAGCAGCCGCAGCGGTTGGCCTTG
GTAGCGCACTTCCAGCGCGTCATGGGTGTCGGCCAGCGACTGCACCAGCGGGCACAGCGA
CTGTGCTTGGGCCTCGATGCGTTCGGCGCGGCCTTCCAGCTGCTGTTCCATCTGCGCGTC
CAGACGGTCGGCGCGTGCCTCCATCGCATCGCTGCGTCCGGTGAAGATCTGCCACAGCAT
GCTGCGGGCGATGGAGGCGGACAGCGACTCGGCCATGTCCTGCACCTTGGCCTCGAAGCC
TGGCCCGAACACAGCCTGTTCCCAGTAGCCCTTGCCCAGCGTGCCGCCGATCCAGTCATC
GGCCTGCCGGCGCAGGCGCCGGACCTTGCGGCTGTTGGCGGTACCGGTGAGGCTTTCATA
GACCCCGTCGAGCACGTCGAAGCTCAGTCCGCTCACTTCATGGGCCAGCGCCGTGGCGGC
CGGCATCAGCTGCCGTGCCCCGGCCTCCATCTGCCGAAGGCGGGCCGCGTCGGCCTCGCT
GACCGGCACGACCGTGTCGTCCAGGCTCAGCACGCCATCGTGGAACACCACCTCGTGCGG
TGCCTGCGGGCCATGCCGCAGCCAGATGCCACCGCTGTCCACCAGCACGTCATAGTCGGT
GTGGATACCGCACTGGTCCGCGCGCAGCTTCGGGGTGTCAGCGGCAATTGCAGGTACGGT
GACCACAGCAGCCAGCAGGGCCAAGGCGGGTGCTGACAGGCGCATGGTGGAATCCTTTCC
GGTCATTGCAGGACCCCAGCATCCCGCGTTCGGCAGGCGCCGTCACCCGCCGAAAGTCAC
TGCGCGATGGCGATTCGTCCGGCCATACCGGCTTTCCCACCGGCTGCCCACCACCTATCC
ACAGGGTTGTCCCTAGCCAGTTTCATCACTGTCATGTGAAGCTGTCATTGTTCCGTTTTC
GCGGTGCGTTGTGCCACCGCAATGACGCCTTTCGGACTTGACTGCGCAGCCCGTTCCGGC
AGGTCTGAAGCGTCTGATCAGGGCGCCGATGGCACGATCCTTGCGGCGCAAGGGATTGCC
GAATTTCACTACATTTGGCGTTGACGGACCCCATTACCCCCACTATCTTGTGGCCGTCGG
TCGCAGCAACCCCCATTCCAGGGGTTGCCCCGGGGTACCCATCCGCGATCGTCAACGGCA
GTGGCAGGCGCAGGGTCTCATCCCCTGCGACGCCGTCCTGCCATCCTGGGCTGTCATGTC
CCGGGCCGCGTCACCCGATGCATCGAGCACCCCCAAATCACGCCAAGAGGACACACGCCG
TGAGCACCGAATCCAGCGCCACCATCGAGAAGGAAAGCGAATTCCTGTTGACGTCGCCGC
CGACGGCCAACGCGATGAGTGTGACCAAGCGCAATGGGACCACCGAACTGGTGGACCTGA
ACAAGATCGTGCGTGCGGTGCAGCGTTCCTCCGAAGGCCTGCACGCCGTGGATCCGATGC
GCGTGGCCACCCGCACCATTTCCGGCCTGTACAACGGTGCCACCACCCGCGAGCTGGACG
AACTGTCCATCCGCACCGCCGCCCTGCTGATCGGTGAAGAGCCCGAGTACGGCCGTCTCG
CCGCGCGCCTGCTGGCCAACTACATCGCCAAGGAAGTCTCGGGCCAGGAAATCTACGCCT
TCTCGCAGTCGGTCAGCCGTGGCCATGAAGTCGGCCTGATCAACGACCGCCTGCTGAACT
TCGTGCAGACCAACGCACGCAAGCTCAACGATGCCATCGACATCTCGCTGGACCTGAACT
TCGATTACTTCGGCCTGCGGACCCTGTACGACCGTTACCTGCTGCGCCACCCGCACACCC
GCAAGGTGATCGAGACCCCGCAGCAGTTCTTCCTGCGCATCGCCAGCGCGCTGAGCGAGG
ACGTGTCCGAGACCCTGGCGCTGTACAAGCGCATGGGCAACCTGGACTACCTGCCGTCCA
GCCCGACCCTGTTCAATTCCGGCACCACCCACGAGCAGCTGTCCTCGTGCTTCCTGCTGG
ACTCGCCGCAGGACTCGCTGGAATCGATCTATTCCAAGTACGGCGACATCGCCCAGCTGT
CGAAGTTCTCCGGCGGCATCGGCGTCAGCTACACCCGCGTGCGTTCGCGTGGTTCGCTGA
TCAAGTCGACCAACGGCCATTCCAACGGCATCGTGCCGTGGCTGAAGACCATGGATTCGT
CGGTGGCCGCAGTGAACCAGGGCGGCAAGCGCAAGGGCGCGGCCTGCGTGTACCTGGAAA
CCTGGCACGCCGACATCGAGGACTTCCTCGAGCTGCGCGACAACACCGGTGACGAAGCCC
GTCGTGCGCACAACCTGAACCTGGCCAACTGGGTGCCGGACTTGTTCATGAAGCGCGTCG
AAGCCGACCAGGAATGGTCGCTGTTCGATCCGCGCGTCGTGCCGGAGTTCACCGACCTGT
TCGGCGAAGCCTTCGAGCAGGCCTACCTGCAGGCCGAAGCCCAGGGCAAGGCCAACCGCA
CCATCTCCGCGCGCAAGCTGTATGCCCGCATGATGCGTACGCTGGCCGAGACCGGCAACG
GCTGGATGACCTTCAAGGACAAGTGCAACCGCGCCAGCAACCAGACCCTGCGCCCGGGCA
ACGTGATCCACCTGTCCAACCTGTGCACCGAAATCCTGGAAGTCACTTCCAACGATGAAA
CCGCCGTGTGCAACCTGGGTTCGATCAACCTGGGCAACCACTTCGACGAGCACAACGAGT
TCGACTTCGAGAAGCTGGCCGAGACCGTTCGCCTGGCCGTGCGCCAGCTCGACCGCGTCA
TCGACCTGAACTTCTACCCGATCGAAACCGCCCGCCGCGCCAACCTGCGCTGGCGTCCGG
TCGGCCTGGGCTGCATGGGCCTGCAGGACGTGTTCTTCCGCAAGCGCCTGCCGTTCGACA
GCGCCGAAGCCCGCGCCCTGTCGAAGAAGATTGCCGAAGCGATCTACTTCCACGCGCTGG
AAACCTCCTGCGAGCTGGCCCAGGAACGTGGCAAGCACCCGTCGTTCAACGACACCCGTG
CCGCCGGTGGCGAACTGCAGTTCGACGCCTGGAACGTGGTGCCGGAAGACACCGCGCGCT
GGGATGCCCTGCGCGCCCGCATCAAGGAGCACGGCCTGCGCAACTCGCTGATGATCGCGA
TCGCCCCGACCGCGACCATCGCCTCGATCGCCGGCTGCTACGAGTGCGTCGAGCCGCAGG
TGTCCAACCTGTTCAAGCGCGAGACCCTGTCCGGTGACTTCCTGCAGGTCAACCGCTACC
TGGTCAACGAGTTGAAGAAGCTGGGCCTGTGGACCGCCGACATGCGCGATGCCATCAAGC
TGGCCGAAGGCTCCATCGCCGGCGTGGCACAGATTCCGGAAACGCTGCGCGAGGTCTACC
GCACCGCGTGGGAACTGCCGATGCGTTCGCTGATCGACATGGCCGCCGAGCGTGGCGCCT
TCATCGACCAGTCGGCCTCGCTCAACCTGTTCATGGAAAGCCCGAACATCGGCGCGATGT
CCTCCATGTACATGTACGCCTGGAAGCAGGGCATCAAGACCACCTACTACCTGCGTTCGC
GCCCGGCCACCAAGATCGCCAAGACCACGGTCAGCGCTGCGGCCCCGGCCAAGGTGTTCA
GCCCGGACGAAGCCATCGCCTGCTCGCTGGAAAACCCGGAAGCCTGCGAGGCCTGCCAGT
AAGACACCGCGCGGTGGGTGCCGACCGTTGGTCGGCACTCGAACACCTCGCACCTGTAGA
GCCGAGCCATGCCCGGCTGCGGAAAAACACCCACGGTAGCGCCGGGCCACGCCCGGCGGC
TCACCCAGGAATTCAAGGAAACACCCATGGCCGACAAGCCCAAGCAGATGCTGCTCGATC
CCGGTTTCGAACTGACCCTGCGCCCGATGCGCTACCCGCAGTTCTATGACATGTACCGGA
ATGCGATCAAGAACACCTGGACGGTGGAAGAGATCAACTTCCAGATCGACATCACCGACC
TGCACAGCAAGATGTCGCCGGGTGAGCGCCACCTGATCCACCGCCTGGTCGCGTTCTTCG
CCACCGGCGATTCGATCGTGTCCAACAACCTGGTGCTGAACCTGTACCAGCACTTGAATG
CGCCCGAAGCGCGCATGTACCTGTCGCGCCAGCTGTATGAGGAAGCACTGCACGTGCAGT
TCTACCTGACCCTGCTGGACAACTACCTGCCGGATCCGGAAGAGCGCGCCAAGGCGTTCT
CGGCGGTGGAGAACATCGACTCGATCAAGAAGAAGGCCGATTTCTGCTTCAAGTGGATCG
ACTCGATCCAGGACCTGACCCGTATCGAGACCCGCGAACAGCGCCGCCAGTTCCTGCTCA
ACCAGATCTGCTTTGCCGCCTGCATCGAAGGCCTGTTCTTCTTCGCTGCGTTCGCCTACG
TGTACTACTTCCGTTCGCGCGGCCTGCTGCCGGGCCTGGCCTCGGGCACCAACTGGGTGT
TCCGCGACGAGAGCGCGCACATGGAGTTTGCGTTCGAGTCGGTGCGCGTGGTGCGTGAGG
AAGAGCCGGACCTGTTCGACGACGAGATGAAGCAGCAGGTCTACGACATGCTGGCCGAAG
CCATCGAATGCGAAGTGCAGTTCGCCGAGGACGTGCTGTCCGGTGGCGTGGCCGGCATCT
CGACCCGCGACATGCGCCAGTACCTGCAGCACTGCGCCGACCAGCACTTCGCCAAGCTGG
GCATGGAAAAGAAGTACAACGTGCGCAACCCGCTGCCGTTCATGGAACTGCAGGACGTGC
AGGAGCTGACCAACTTCTTCGAACGCCGCGTCTCGGCCTACCAGGTCGGCGTTCAGGGCG
AAGTCGCCTTCGACATGAACTTCTGATCGAACCGGCCAGGCCTGCCGCAACGAAGAACCC
CGGCCAATGCCGGGGTTTCTTGTTTCCGTAGCGTCGAGCCATGCTCGACTGCTGTTCGCA
AGAAAGTCGAGCATGGCTCGACTCTACAATCAGCGCCGCCCTTCCACCGCCATGCGCACC
GCCAGCCCGGCCAGCACCGTGCCCATCAGCCAGCGCTGCACCATCTGCCAGGTGGGGCGC
GCGGCCAGGAAGCCGGCGATGCTGCCGGCGGTCAGCGCGATCATGCCGTTCACGCTGACG
CTGACCAGGATCTGGGTGGAGCCCAGCACGATCGACTGCATCAGCACGCTGCCTTCGCCG
TCCGGGTGCAGGAACTGCGGCAGCAGCGACAGGTACATCACCGCCACCTTCGGGTTCAGC
AGATTGGTCAGGAAGCCCATCGTGAACAGCTTGCGCGGGCTGTCCTGCGGCAGGTCGCGC
ACCGCGAACGGCGAACGGCCGCCGGGCCTGAGCGCCTGCCAGGCCAGGTACAGCAGGTAC
AGCGCGCCGCCGATGCGCAGCGCGTCGTAGGCGAACGGCACGGTCATCAGCAGGGCGGTG
ATGCCCAGTGCCGCACACAGCATGTAGAACACAAAGCCCAGCGCCACCCCGCCCAGCGAG
ATCAGGCCAGCCATCGGCCCCTGGCAGATCGAGCGCGAGATGACGTAGATCATGTTCGGC
CCGGGCGTGAGCACCATGGCCAGCGAAACCAGCGCAAAGGCCAGCAGGTCGGAAGTGGCG
GGCATGGGCAGTCCTGGCAGTGGGCGTGGCGCAGTGTAACGCCTGCCGCAGGCGCGGCCT
GCGCAGGCACCGCTGCCGGGTGCCTGTTGCACGTGCATGCCGATGGCCATCACGCCGGTC
GCTTAGAATCCGCAGCACCCCACACCGAAGCACCCCCATGACCCCGATCCCCGAGACCGT
GCCGCCCACCGAAGTGCGCATGGCTGAAATCGTCTTCCCCAACCACACCAACCACCTGGG
CACCCTGTTCGGTGGCCAGGCATTGGCATGGATGGACAAGGCCGCGTTCCTGGCCGCCGC
CCGCTATTCGCGCCGCACCGTGGTGACCGCGCGCAGCGACCAGGTCGACTTCAAGCTGCC
GATCCGCATCGGCCAGATGGTGGAAACCATCGGCCGCATCGTCGAAGTCGGCCGCAGCTC
GATGAAGGTCGAGGTGGAACTGGTCGCCGAGGACCTGCACAGCGGCGAGCGCAAGCTGTG
CACCCGCGGCCACTTCGTGATGATCGCGCTGGACGAGGAAGGCCACCCGATCGCGGTGCC
GCCGCTGCCGGCCGCCTGAGACCAGCGGCTGAACCGGTGCTTGCGGGGGCGCTGCGGCGC
CCCCATCTGGCAGCCATGACCCCGCCACTGACCGACTTCATCGACCGCGCCGAGCGCCTG
TTCGTGCTGACCGGCGCGGGTTGCAGCACCGCCTCGGGCATACCCGATTACCGGGACGCC
GACGGCCAGTGGAAACGCACGCCGCCGGTGACCTACCAGGCCTTCATGGGCGAGGCGACC
ACCCGCCAGCGTTACTGGGCGCGCAGCCTGCTGGGCTGGCCGCGCTTCGGCCTGGCCCGG
CCCAACGGCACCCACCAGGCCCTGGCCGCCCTGGAAAGCCGCGGCAAGCTGCAGGTGCTG
TTGACCCAGAACGTGGACGGCCTGCACCAGCGCGCCGGCAGCCGCAACGTGATCGACCTG
CATGGCCGCCTGGATCTGGTGCGCTGCATGGGCTGCGAGCGCCGCAGTGGCCGCGAGGAT
TTCCAGCAGCGGCTGCTGGACGCCAATCCCGGCTGGGACGCGCTGGAGGCCGGCATCGCC
CCCGACGGTGATGCCGACCTGGAGACCGATTTCTCCACATTCGTGGTGCCCGATTGCCCG
CACTGCGGCGGCGTGCTGAAGCCGGACGTGGTGTTCTTCGGCGAGAACGTGCCGCGCGAG
CGGGTGGCGGCGGTGCACGATCATCTGCAGCAGGCCGATGCGGTGCTGGTGGTGGGCTCG
TCACTGATGGTCTATTCCGGCTTCCGCTTCGTGCAGGCGGCGGCGAAGGCAGGATTGCCG
GTGGCGGCGCTGAACCGCGGCCGCACCCGTGCCGACGACCTGCTGTTGTTCAAGGATGAG
CGGGACTGCGCTGAAGCCTTGTCCGGTTGGGTGGCGGGCTGAGCCGAGCGTCGGCTCGGC
TCTACAAGGGGCTGTTCGGCGCTCGGCGGCATGATCGGCTGCGAAACAGCGATCCATCCA
GACGGTTGATCCAGAAGCCGCGCAGCGGTGCAATACACACCCCCTACGTCGTTCATCACC
CCCTTGAGCCAGCTGTTTTCGCCGATCTCGTTCGGCCCCCTGACCCTGTCCAACCGCATC
GTCATCGCGCCGATGTGCCAGTACTCCGCCGAAGACGGCCGCGCCAGCGACTGGCACGCC
ATGCACCTGGGCAACCTGGCGCAGTCCGGCGCCGGCCTGTTGATCCTGGAAGCCACCGCG
GTCGAGCCGCGCGGCCGCATCAGCTGGGCCGACCTGGGCCTGTGGGATGACGGCACCGAG
GCCGCGCTGGCACAGGTGCTGGCCAGCGTCCGCCGCTGGTCGCCGATGCCGCTGGGCATC
CAGCTGGGCCATGCCGGCCGCAAGGCATCCACCGCCCGCCCGTGGGACGGGGGTGGCCAG
TTGCCGGCCGGCGATGCGCGTGGCTGGGCCACCGTGGCGCCGTCGCCGCTGCCGTTCCAT
GCCGCCGATCCGGCACCGCAGGAACTGGACGAAGCCGGCATCGCCGAGGTCATCGCCGCC
TTCGCTGCCAGTGCGGTGCGCGCCGAGCGCCTGGGCTTCGAGCTGATCGAGCTGCATGCC
GCGCACGGTTACCTGCTGCACCAGTTCCTGTCGCCGCTGAGCAACCGCCGCACCGATGGT
TACGGTGGGTCGCTGCCGAACCGCCTGCGCCTGCTGGTGGAAGTGTTCGACGCGGTACGC
GCGGCGGTGTCCGACAAGGTCGCCGTGGGCGTGCGCATTTCCGCCAGCGACTGGGTCGAG
GGTGGCTGGGACCTGGTGCAGAGCGAAGCACTGGCCCAGGTGCTGGACGCGCGCGGCTGC
AATTTCCTGCATGTCTCCAGTGGCGGCCTGGACGAGCGCCAGAAGATCACCGTCGGCCCC
GGTTACCAGGTGCCGTTCGCGGCGGCGATCAAGGCCAAGGTGCGCATGCCGGTGATCGCC
GTGGGCATGATCACCGAACCGGAGCAGGCCGAATCGATCCTGCGCCATCGCCACGCCGAT
GCCGTGGCCCTGGCGCGCGGCATCCTCTACGACCCGCGCTGGCCGTGGCATGCCGCCGCC
GCATTGCGCGACAGCGTGGAACCGGCGCCGCAGTACCTGCGCTGCGAGCCGCGCGATGCG
CGCGGCGTGTTCAAGGCGCGCTGAGGCTCACACCCGCCAGGCCGGCGCCATGCCGGCCCG
CAGGTGCTCGAACAGCGCGCGGATCTTGGCGGTGAAGTCGCGGCGATCGCTGACGCAGAA
ATAGACCTCCATCGGCTCCGGACGCCACGTGCTGTCGGCGCCGAACACGGCCTGCAGGCG
TCCATCGCGCAGGTAGGGCTCGGCCACGAACGCAGCCAACCGCGTGATGCCGGCACCGGC
CGCCGCCAGCGACGCCAGCGCATCGATGTCATCGCAGACCATGCTCGGCGGTAGCGCGGC
GTCCACACGCTGGCCGTCCTTCAGCAGGCCCCAGCGCAACGGCCGGCCATCGGTGGGGAA
GCGGTGCAGCAGCCCGCGATGGCTGCCCAGATCCGATGGTTCCTGCGGGGTGCCATGGGC
CTTCAGGTAGGCCGGCGAGGCGCAGAACACGAACGGTACGCGTGCCAGCTGCCGTGCGAC
CACGCCGTCTTCCAGCTGCGCGCCGATGCGGATGCTGGCATCCACCGCCTCTGGACCATG
CTGCACGGCGCGGTCGGTCAGCCGCAGTTCCAGCTGCAGCTGCGGGTAGCGTTGCTGCAG
TGACGGCAGCAACGGGGCCAGCACGTGGCGGCCGAACGCGCTGCTGCTGGCGATGCGCAG
CGGCCCGGCCGGTTCGATATCACCGGAGGTGACCATCGCCTGCGCGCGCGCCAGGTCGGC
CTCGATGTGGCGGACCTGCGCCAGGTACAGCGCGCCGGCCTCGCTGAGCGCCAGCTGGCG
CGTACTCCGGTTCAGCAGCCGTACGCCCAGATGCGCTTCCAGCCGGTTGATGTTCTGGCC
GACTGCGGTGGCGCTGATGCCAAGGATGCGGGCCGCGGCGGCAATGCTGCCGGTCTCTGC
GGTGCGGGTGAAGCTGCGGATCAGTTGCAACAGGTTCATGACCGACCAGCTTGCCACGGT
GATGGCCAAGTATCGCTTGGGACTGAACCAAGCGGTTCGGTTGCATCGGTGATCATCCGG
CTGCTGGGCAGGAAGCTGCCCTACACTGTGGCGATGCGCCCCGATTCCATCCTCACCCTG
TCCTGCCCCGACCGTACCGGCATCGTCTACCGCGTGTCCGGCCTGCTGTTCGACCACGGC
TGCAACATCCTCGACGCCCAGCAGTTCGGCGATGAGGAAAGCGGCCGCTTCTTCCTGCGC
GTGCATTTCGACCGTGACGCCGGCCTGCCGCTGGAGACCGTGCACGCCGCGATGGCCACG
CTTGCCGAAGGCTTCGGCATGGACTGGCAGCTGCATGATGGCCGCCGCCGGGCACGCCTG
CTGGTGCTGGTCAGCAAGCAGGGGCACTGCCTCAACGACCTGCTGTTCCGCGCCCACAGC
GGCCAGCTGAAGGTCGATATTGCCGCGGTGGCCTCCAACCACGCCGACTTCGCGCCATTG
GCCGCGTCCTACCAGGTACCGTTCCACCACCTGCCGGTGACCGCCGATACGCGTGCGGTG
CAGGAACAGCAGATCATCGACCTGGTCGAGCGCGAGCGCATCGACCTGGTGGTGCTGGCG
CGCTACATGCAGATCCTGTCACCCACGCTGTGCCGCGCGCTGGCCGGGCGTGCGATCAAC
ATCCACCACAGCTTCCTGCCCAGCTTCAAGGGCGCGCAGCCGTACCACCAGGCGCACGCG
CGCGGGGTCAAGATCATCGGCGCCACCGCGCACTACGTCACCGAGGATCTGGACGAAGGA
CCGATCATCGAACAGGACGTGGCCCGCGTGGATCACGCCATGGCGCCGCGCGAGCTGGTG
CGGCTGGGCAGCGATACCGAATCGCTGGTGCTGGCACGCGCCGTGCGCCGCCATGTGGAG
CACCGCATCCTGCTCAACGGGCATCGCACGGTGGTATTCCGGTAACGCGCTGCCCCTTCC
AGGTCCGCCGGGCATGGCCCGGCGCTACCGTTGTGGGTCAGGCGGTCGCGATCCCCGCCT
TGCCCAGCGCATCGCGCACCATCGCGTCGTTGGCTTCGGTCACCGGCCGGGTCAGGTCCC
ACAGGAACTTCACCCGGAAGCCGGACTTCACCGCATCCTGCGCGCTCCACAGCACGCAGT
AGTCGCGGGCCAGGCCGCACACGTGCACTTCGCGGATGCGGCGTTCGTGCAGCCAGCCGG
CCAGGCCGGTGGCCGGGCGTTCGCCATCGGGGCCATGGTTCTCGCGGAAGGCGCTGTACG
AATCCACCTGTTGGCGCGTGCCCTTGCGCAGGATCAGGTCGGCCACGGTCCAGTCCACGC
CCGGGTGCAGCGCGGCACCGGCGCTGCCCTGCACGCAGTGGTCCGGCCACAGCGTCTGCG
GCTGCGCGTGCAGCAGGATGGTCTCGAAGGGGCGTTGGCCGGGGTGCTGGCTGGCGAACG
AGGCATGGTCGGCCGGGTGCCAGTCCTGGGTCGCCACCACGGTGCGGTAGCGGCGCTGCG
CCAACAGATCGGCGATCGGTGCCACCAGCGCATCGCCCTGGTCGCAGGCCAAGGCGCCAC
CGGGCATGAAGTCCGGCTGCAGGTCGATCACCAGCAGGGCGACATCGGCGGGCAGGGCGG
TCATGGCAGGTCCGCTACAACAGAAGGGGCGACCAGCGTGGCCGCCCCATGCCTGCACGT
CAATCGCCCTGTGGCGTCCCAGCGTCCTGCCCGTAGTACAGCAGGCCGATCCTGATCCGC
TCGCGGCCATTCTCGCGGCGATGGCGGTTGGCATCGCGAAGCGAGTACACGCAGCCGCAG
TATTCCTGCTGGTAGAACTGCTCGCGCTTGCTGATCTCGATCATGCGGCTGGCGCCGCCG
CCTTTGCGCCAGTTGTAGTCCCAGTACTGCAGGCCTTCATAGCGCGACGCCGCACGGATC
CCGCAGTCGTTGATCTGCGCCATGTTCTTCCAGCGCGAGATGCCCAGCGACGAACTGATG
GTGTCGTAGCCGTGCTCGTGCGCATACAGCGCGGTGCGCTCGAAACGCATGTCGAAGCAC
ATCGTGCAGCGGATACCGCGTTCGGGTTCGTTTTCCATGCCGCGCGCACGGCTGAACCAG
TTGTCGGTGTCGTAGTCGCAGTCGATGAAGGGAATGCCGTGCTGCTCGGCGAAGCGGATG
TTCTCCTGCTTGCGCAGCTCGTACTCCTTCACCGGGTGGATGTTGGGGTTGTAGAAGAAG
ATCGCGTAGTCGATCCCGGAGGCGGTGATCGCCTCCATCACTTCGCCGGAACAGGGCGCG
CAGCACGAATGCAGCAGCAGGCGCTTGCCGTCGGCGGGCAGGGTCAGGGTGGGGCGTTGG
AGCTCGGTCATCGTCAGGTACCGCATGGACCGCCGGCAACGGCGGTGGCCCATGCATCAG
CGCGTGGGTGAACGGGTCTGGCCGGATACCGTGAACAGGACGCGCGCGGCCACACCGCCT
GCACGCGCAGGACGACGACGGCCCCGGCAACCTCCCCGCGGAGATTCCAGGTCGAGTCAG
GGGACGGTCGTGTCCCCCGGCCGGGGCCGGTATTCGGGCTGATGGACACGGGCCGCAGCC
CACCTACTACCCGCCGCTTCCCAGGCGCGAGCCCAGTGCTGTTGGCAGGATTCGTTTCCA
TTCACCGCTGCGGGGCAGCTCCGGAATGGACGCGCGAGGCGGCTTCACCGGATTCCCGTT
TAAATCCCTCCCCGCGCCGCAGCGATGGGAGGGATACCTTCGGCGTGTGCAAGGTGGACC
TGTTGGTGGCGCCGGTCAAGAGCGCAGGGGTCAGAACCCGCTACGCTGCAACGGGATCCG
GCCCCAGCGGAAGGAAGGGGTCGGATCCCGCTGCCACGCAGCGGGCTCTGACCCCGGTCG
GGATGCACCTTCAATGCCCCACGGCCGCCCGCGTGCGGATGTCGTCCAGCCGCTGGTCGT
GCAGCAGGCGGCCGTTCTCCCACACGGTCACCATTGCGTCCTCGAAGCCGTCCGGCAGGG
TGTCGTCGCCGTTGGCCGGCAGCGGCACCGTGTGCAGGCTGCCATCGTCCAGGCGGCGCA
GCAGGCGCATGCGGCCACGCTTGCTGGCCTTGCCGGCGTCGGTGACCGGATCCTTGTAGA
CGTCGATCCACTCACCCTCGACCCTCGCCGCCGAGCACTTCAGTGCGAACTTCTGCGTAT
CGCGGTCCAGCCGCTGCAGCAGCGCACCGCCCATGCCGAAGGCCACGTTGTCGGCGGCGT
AGCCGTCGTTGGTGATGCGCTGCAGGATCGCCCGGATGGTGTCCGGATTGATGCCGTCGC
CCTGGATCACCCGCACGTGGTTGAGCACGCGGTAGCCCTTGCCGTTGAGGCTGTGGCCGA
ACGCTTCATCCAGCCGGCGCAGGCTTTCGGCAACCACCTCCACCGGGTCGCCCGAGTCGG
GGCGGATGACCAGGGTGGCGCCCGAGGCGATCACGTCATCGCGCAGGGTGGTACCCCAGT
GCTCACTGATGGCGCGGTAGATGTCATAGCTGTCCGATACCACCGCCACGATCGCACCGG
GCGTGCCGAACTGGCGCAGCATGTTGCGGTAGGCGTCCACCTCGCGCTCGCGGCCCCAGC
TGGTGATGGTGCTGTGCTCGGCGGCGGGAATCGAATAGCCGGCCATCGGCGCGTGATAGT
GCGCGCGCGCCAGGCACAGCGCCGATACGGTATCGGTGCCGAGGAAGTTGACCAGGTGTG
CGGCACCGCCCAGCGCGGCCGATTCCAGGCTCGATACACCGCGCGCGCCGAAGTCGTGCA
GCTTGAACGGCAGCTGCCCCTGCGGATCGTCGCTGGTCTGCTGCAGGAACGCGGCGATGG
TCTGCCGTGCGTGCCAGCTGATGGTGGCCACGGTGACTGGATACCACACCCGCAGCAGCA
GCGTTTCCAGGTACGACGGCACCCAGAACGCTGCCGGATCAGTCGATTCGATGGTCATCA
GCGCCTGGTGGGTAGGCACCACGCTGCCCTCGGGCACGGCGCGGATGCGCACCGGCAGGT
GGCCGCCAAGCCGGTCGACGATATCGCGCCAGCCGGCCTCGTTGAACGGTTCGCCATGCG
CGGCGAACACCGCAGCAGCGTCGTCGATGTCGGCGTGGGTGACCGGCCGTGCCAGCGCGT
CCTTGAGGATCGCCTGCAGGCCGAAGAACACCGTGCGATCGTGCAGGCCGCCACGTGATT
CGACGTAGAAGAACGTGGCATCGGTACCCGGCGGGTACTGCAGCCAATGGCTGGCCTTGT
AGCTGTCGGTGTTGAGGAGAAGATTATCGAGGTAGTGCATGACGGAAGCTCCTTCGCGTC
GGGTGGCACCGGCGGTCTATCCGCCAGTGGGAAAGCCGGGCCGGTCAGCCGCGGCCGAGG
AAGTACTCCAGGATGTGCAGGTGGTCTTCGAACAGCTGCGGGCCCATGTCCAGGGCCTCA
CTCACCGGTATCCAGCGTGCCTTGTCGGCATCGTCGCCACCGCGCACCGGCGGCAGCTCG
CCGGCCGGAAACTCGAAGTGGAAACCGTGGGTGATGGTGCGGCCACGCTGGCTGCGGTCC
GGGTGGTCGAACACCTGCTGGCCCTTCAGCGACCCCTTCAACACCGGCAACGGAATCTTC
AGCCGGGTTTCCTCGCGCAGTTCGCGCAGGCAGCTGTCGAGCAGGCTCTGTTCCTGGCCG
ACGAAGCCGCCGGGCAATGCCCACAGCCCCTTGCCGGGTTCCGAGCGGCGACGCACCAGC
AGCACGTGGCCCGAATGCACCACCACCGCATCGGTGGTGACGAAGGTGGGCGCGTAGGGC
GCATCCTTCCACGCGGCCTTGTACTGTTCGATGAAGCGGTACTCGGCCACCAGCTGGCCA
TACGCAGGCGCACTCTTGCGGAACGCTTCGAGCATGTCGTACACCGGCGCCGGCACATTG
CCACGCAGCATCAGCAGCGCGCCGTGGAAGTCGACGTCGCCGGCCTCGAACAGGTAGCGC
CGCAGCTCGGTGGCCGACAGGGTGGCGGTGTGCTGCACGTCCACCAGCGGCCACTGCGGG
AACTCGCGCAGGTAGTAGCTGGACGCATCCTTGTCCATGCCGATCAGGCCTACCCTGGCA
TCGGCGGCGGCACCGTCGTTGCGCAGGGCGTCAGCCACCTGGCGCTGCACGTTGGCGATC
CACTGTGCTTCGTTGTACAGGTGGTCACGCAGCGGGCGGATCAGCAGACGGTCGGTGTGG
CCGTCGAGGGCCGCCTGGATCATCACGGCGCGTTCGGCCACGGTCCAGGGATTGCGCAGG
CTGCGGGGGGTATCGGCAGAGCCGACCAGGAAGATCAGCTTGCGGGCCCGGCTCAGGGCC
AGGCGGGCAACGGCGGCGTGGCCGTTGTGGAAGGGCTCGAATCGCCCGATGAAGACGAGA
TAGTCGAATTCCATGAGAATCCCTCATGTCGTTGTGGCAGCCGCGGGTCTGTCCCTTGGC
TTGCTGCAGATGCTACGCCGATGGCGGGGCGGGTCAAGCCTGCAGCCGTGCTTTCTGCTG
AACGGCGCATTGCGTGCGCGGACTGCGCCGTTGTTCTCAGGCCCTGAGAAGCCGCTGCGC
CATACTGCAACCCACGCGGCGGACGGCATGCTCGGGGGCAAGACAGTGGCGGACAAGTAC
TGCGATCTGGTCATGAAAGGCGGCATCACCAGCGGCATCGTGTACCCCAATGCGGTACTG
GCGCTGGCCCGCGAGTATCGCTTCAAGAGCATCGGCGGCACTTCAGCCGGCGCCATTGCG
GCAGCGGTGGCGGCTGCAGCGGCCTGCGGCGATCGCCGCCAGCAGGCCGGCGAGCAGCTG
CCCGGCGATGCAGGCTATGGCGGGCTGTCGGCGGTGTCGGCACAGCTGTCGCGGCGCGGC
TTCATCTACAGCCTGTTCCAGCCGGCGCGCGGCGCGCGCGCGGCCTATCGGCTGCTGGTG
GTGCTGACCGGCAATGCCCGCCTGCCGCACAAACTGCTGTGCCTGGCCGTTGCGGTATTC
GAGATCGCGCCGCTGGAAGTGCTGGTGTCGCTGGCGCTGCTGCTCGGCCTGGGCTGGTGG
GGCGGTGGCTGGAGCGGCGTGGCCGCCACGCTGCTGCCATCACTGTTGTGCGCCTACGGT
GCGGGTGTGGCCGGTGCCGCGCTGCGGGTCGCGCGGGTGGCGCGTCGCAACCTGCTGGGC
CTGTGCAGCGGCCTCAGCCGCGATCCACGCACGCCGGCGCTGACCGAGTGGTTGCATGAA
TGCCTGCAGCAGCTGTCGGGCAAGCCGCTGGATGCACCGTTGACCTTCGCCGACCTGCAC
GATGCGCCGCGCTACGCCGGTGAGCCGGACAGCCCGCATGCGATCAGCCTGCAGATGATC
ACCACCTGCATCTCACACAACGAGCCGCGCACGCTGCCACTGGGCGGTGCGCAGTTCTGG
TTCCTGCGCGAGGAGTTCGAGCAGCTGTTTCCCGCCAGCGTGGTGCAGTGGCTGGTGAGC
CAGGCCGGCCCGCCGCTGGAGGTGGACGGGCGGCAGTATTACCACCTGCCGCAGGGCCCG
AAGCTGCCGGTGCTGGTGGCCACGCGCATGAGCCTGAGCTTCCCGCTGCTGATCAGCGCG
GTGCCGCTGCATGAACCCTCACGCCGCGAACGACGCTGCGAACCGACCGCCCCTGCGGCC
GACCAGGAGCACAACGTTGCCGACAGCATGGAAGGGCTGACCAGTGCCGGGCAGACCTGC
GGCCCGGTGATCACCGCCTTCCGCATCTGCTGGTTCTCCGATGGCGGCATCAGCAGCAAC
TTCCCGATCCATCTGTTCGATGCCGCCCTGCCGCGCTGGCCGACCTTCGCCATCAACCTG
GTCTATCCACAGCACGCCGAAGCGGTGAGCCAGGGCAGCGGCGGCCGCCAGGCGCTGGAA
CATGCGGTGTTCCTGCCCACCGAAAACCGCCACGGCTGGCAACGGCATTACCAGTCCATC
GCCACGCCACTGGCCGCAGCCGAGCTGGGTCGTTTCCTGTTCGCGGTGGTGGCGACCATG
CAGAACTGGCGCGACCTGCTGCAGGCGCGCGCACCGGGTTATCGCGACCGCATCGTGCAC
GTCAGCCTGCAGGGCGACGAAGGCGGCATGAACCTGGACATGCCGCAGGAGGTACTCTCC
CGCATCGCCGACAAGGGCAGCCTGGCCGGTGCGCGCTTCTGTTCGTTCTCGTTCGAGAAC
CACTACTGGATCCGCTGGCGCAACCTGGCCTCGGCCTACCAGCGCTACACGCTGGAAGTG
GCGCGCACCGATGATCCGGCGCAGCAGGTGCTGGCCTACCGCGCGGCGTACGCGATGGTC
GCCAGCGGTCAGCCGACGCCACCGTCGTACAAGCTGGGCTCGGAAGACAAACGGCTGGCC
TCGCAGCAGTTGTGGGGCTTGATGGTCGAGCAGGGCCGCACCTGGGAGGACCTCGGCCCC
GACCTCACCGACGGTGCACCGCGTCCGCTTCCGCAGATGAAGGTCACGCCGATCTACTGA
CCCGATCCTGCGTTCGAATCGGGGTCAGATCCGTTTCCGCAGGAAAACGGATCTGACCCC
GCAGTGGTTGCTGCTGTTGCCGGCCAGCGGCCGGCGCTACCACGGGTGCAGGGCGCGGCC
CTGCCAAACCCGCCCTATCGCCCCGGCAACTGCGCGAACGCGCGCTGCATGCAGTCCTCG
CGCGGGCACACCCGGCACCCCGGGCCGATCGATACCGAATTGCCCGGGCTCTGCACATCC
AGCCCCAGTGAATACACCAGGCGTTCGGCATGCTGCAGGTCGCAGCCCAGCGCCACCGCG
AAGGTCTTGCGCGGTTGGCCATGGCCGACCGGGCCACTGCTGACCTGCCGCGCCAGCCAG
AAATGACGGCGGCCATCGGGCATGCGCGCGGTCTGGGTGAGGATGCGCCCGGGTTGGTTG
AACGCCTCGTAGACGATCCACAGCGGGCACGATCCACCCACCTGCGAGAAGTGGAAATCG
GTGGCCGAATGGCGCTTTGAGACGTTGCCCGCCCGATCCACGCGGATGAAGAAGAACGGC
AGGCCTGGCGCGCTGCGCCGTGCCAGCGTGCTCAGCCGGTGGCAGACCGCTTCGAAGCCG
ACGCCGAACTGGTGCGCCAGCAGTTCGATGTCGTAGCTGCTGGTTTCGGCTGCACGCAGG
AAGCGCATGTACGGCATCACCAGCGCACCGGCGAAATAGTTGGAGAGACCGATCCGCGCC
TGCGCGATGCGTGCCTCATCGGTGAACCCGGCGCGCGCCACCACCGCATCGATCTGCGGC
AGGTAGCCGTGCAGGGCCAGCTCGGCCGCCATCTGGAACGCCTGCTGTCCGGGCTCCAGG
TAATCGGGCAGCCACAGCCGCCGCGCACCGGCATCGTAGTGCCGCTTTTCGCGCCCGGCC
TGCAGTGCGGCCACTTCCACCAGCACGCCATGGCGGTCGGCCAGCAGCTGGCGCAGCCGC
GGTGCCACATGCCCGGGCGACAGCCCCCATTCGGCGAACAGCTGCTCGGCCAGCTCGTCC
AGCTCGGGAATGTGGTTGTGCATGCGGTTGAAGAACTCGCGCACCTGGTCACCGGCGGGC
AGGGTGCTGCCGGCGCCGGGCTCGCCCAGCTGGAACTCCAGTGCGGCCGCGTGCTCGCGC
AGCGCCAGGTGACGACGGTGCAGGTCCAACAGCGCGCGGCTGACCTGCGGCAGGTTGCCG
GCCAGGGCGCGCAGTTCGGTCGCGCTGACCTCGGCCAGGCCCAGGTCGCGCAGGGTTTCG
CCCAGCGCCTCCTGCAGGGCGGCGGGCTCATCGTCATCGAACAGCGAGGAAACGTCGCCC
AGCACCTCTCCCAGCTTCTTCTGCACCGCCGGTGTCAGTGGGCGCTTGTTGCGCTCGATC
TGGTTCAGGTAGCTGGCCGACAGCCCCAGCGCACGCGCCAGATCGGCCTGGCTGTAGCCG
CGCTGCTCGCGCAGCCGCAGCAGGCGCAGGCCGAGTTGCCGCTGGGGAGCTGAATAATTC
ACAGAATTAACAGGAATCTTGGGGCGCGTTGGCCAGATTAAGCGGATTCAGCCCGGAAAT
CGAGCCGGGTGCTGTGAATAATGCCAAGCATCTTTCGCACCCTGTGGGATTGTCGTCATG
ACTGTTGCAGCGCCCCGTATCCGCATGCTGATCGATGGCCAGTTCGTTGAATCGGCCACT
TCCCACTGGCAGGACGTGATCAATCCGGCCACCCAGGACGTGCTGGCCCAGGTGCCGTTC
GCCACCACCGGCGAAGTGGACGCCGCCGTCGCCGCCGCCAAGGAAGCCTTCAAGACCTGG
CGCAAGACCCCGATCGGCACCCGCGCGCGCATCTTCCTGAAGTACCAGCAGCTGATCCGC
GAAAACATGAGTGAGCTGGCCCACATCCTCACCGCCGAACAGGGCAAGACCCTGCCGGAC
GCCGAAGGTGATGTGTTCCGCGGCCTGGAAGTGGTCGAGCACGCCGCCGCCATCGGCAAC
CTGCAGCTGGGCGAGCTGGCCAACAACGTGGCCAATGGCGTGGACACCTACACGATCATG
CAGCCGCTGGGCGTGTGCGCTGGCATCACCCCGTTCAACTTCCCGGCGATGATTCCGCTG
TGGATGTTCCCGATGGCGATTGCAACGGGCAACACCTTCATCCTCAAGCCGTCCGAGCAG
GACCCGATGGTCACCATGCGCCTGGTCGAGCTGGCGCTGGAAGCCGGCATTCCCAAGGGC
GTGCTGAACGTCGTCCACGGCGGCGAAGAAGTGGTCAACGCGATCTGCGACCACCCGGAC
ATCAAGGCCGTGTCGTTCGTCGGGTCCACCCGCGTCGGCACCCACGTCTACAACCGCGCC
TCGCTGGCCGGCAAGCGCGTGCAATGCATGATGGGCGCCAAGAACCACGCCGTGGTGCTG
CCGGACGCCAACAAGGAACAGACCCTCAACGCAATGGTCGGTGCCGCCTTCGGTGCCGCT
GGCCAGCGCTGCATGGCGGCTTCCACGCTGGTGCTGGTCGGTGAAGCGCGCAACTGGGTG
CAGGACCTGGTGGCCAAGGCCCAGACCCTGAAGGTCAGCGCCGGCACCGTGTCCGGTACC
GACGTCGGCCCGGTCATCTCCTGCAGCGCCCGCGAGCGCGTGGAAGGCCTGATCGCCTCG
GGCGTGGAGCAGGGCGCCAAGCTGGTGCTCGATGGCCGCAAGCCGCAGGTCGATGGCTTC
GAGAAGGGCAACTTCGTTGGCCCGACCATCTTTGCCGGTGTCACCACCGACATGCGCATC
TACCAGGAAGAAATCTTCGGGCCGGTGCTGGTCATCCTCGAAGCGGAAACGCTGGAAGAG
GCCATCGCGATGGTCAACAGCAACCCGAACGGCAACGGCACCGCACTGTTCACCCAGTCC
GGCGCTGCCGCGCGCAAGTTCCAGGAAGACATCGACGTCGGCCAGGTCGGCATCAACGTG
CCGATCCCGGTGCCGGTGCCGCTGTTCTCGTTCACCGGTTCGCGCGCCTCCAAGCTGGGT
GACCTGGGCCCGTATGGCAAGCAGGTGGTGCTGTTCTACACCCAGACCAAGACGGTCACC
GCGCGCTGGTTCGATGACGAGACGCTGAGCCACGGCGTCAACACCACGATCAGCCTGAAG
TAACGGCAGGAGCAGCCATGAGCCACTCGATGACGACGGAACTGGAAGAAGCGCAGCAGG
CGTACCGCGAGGCGGCGCGCGACTTCGCACAGGCCGAACTGGCGCCGCACGCCGCGCGAT
GGGATGCGGAGGGCATCTTTCCGCGCGAGGCGATCGCCAAGGCCGGTGAGTTGGGCTTCT
GCGGTCTGTACATGGACCCGGAAGTGGGCGGCAGCGGCCTGAGCCGACTGGACGCCGCCG
TCGTCATCGAGGAGCTCGCCAACGTCGATCCGTCGACCGCTGCGTACATCAGCATCCACA
ACATGGCCTCGTGGATGGTGTCCAGGTGGGGCCAGCCGGCCCTGCGCGATGCGTGGGGCA
CCGACCTGTCCTCGGGCAGCAAGCTGGCCTCGTACTGCCTGACCGAACCGGGTGCGGGTT
CCGATGCGGCGTCGCTGAAGACCACCGCCGTGCGCGATGGCGACTTCTACGTGCTGAACG
GCTCCAAGGCCTTCATTTCCGGCGCCGGTGCCACCGAGCTGCTGGTGGTGATGGCGCGTA
CCGGCGGTGCCGGTGCCGGCGGTGTCAGCGCCATTGCGGTGCCGGCGGACCTGCCGGGCA
TCAGCTTCGGCCGCAAGGAAGAGAAGATGGGCTGGAACAGCCAGCCCACCCGTGGCATCA
CCTTCGAGAACGTCCGCGTGCCGGTCAGCCACCTTCTGGGAGAGGAAGGCGGCGGCTTCA
AGCTGGCCATGAAGGGGCTGGACGGCGGCCGCATCAACATCGCCGCCTGCTCGCTGGGTG
CCGCACAGGGTGCACTGGATGCTGCGCGCCGCTACATGGGCGAGCGCCGCCAGTTCGGCA
AGGCGCTGGCCGAGTTCCAGGCGCTGCAGTTCAAGCTGGCCGACATGGTCACCCAGCTGG
TGGCTGCACGGCAGATGGTGCACACCGCGGCACGCAAGCTCGATGCCGGTGCCAGCGATG
CCAACGTGTGGTGCGCGATGGCCAAGCGCTTCGCCACCGATGCCGGTTTCAACGTCTGCA
ATGAAGCGCTGCAGATCCACGGGGGCTACGGCTACATCCGCGAATACCCGATCGAGCGCC
TGCTGCGTGACTGCCGCGTGCACCAGATCCTGGAAGGCACCAACGAGATCATGCGGGTGA
TCGTTGCCCGTCACCTGCTCAACACCGAAGAGGAACTGCGATGAAGGATTGGCGTACCCA
GGAGCACGTGGGCCTGAAGGTGGAGGTGGATGGCCACACCGCCGTGGTCACCCTGAACAA
CCCGCCGGCGCATACCTGGACCGTGCACAGCCTGTCGGCGCTGCGCGACCTGGTCGGCGC
GCTCAACGCAGACCGCGACATCTACGCGCTGGTGATCACCGGTGACGGCGAGAAATTCTT
CTCCGCCGGTGCCGACCTCAACCAGTTCGCCTCCGGCGACAAGGCCGCTGCACGTGAGGC
CGCGCGCCGCTTCGGTGAAGCCTTCGAAGCGCTGTCCGGTTTCCGTGGCGTGTCGATCGC
CGCTATCAACGGCTACGCCATGGGCGGTGGCCTGGAGTGCGCGCTGGCCTGCGACCTGCG
CATCATTGAAGACCATGCCCAGGTCGCGCTGCCGGAGGCCACCGTCGGCCTGCTGCCGTG
TGCCGGCGGTACCCAGAACCTGCCGCGCCTGGTCGGCGAGGGCTGGGCCAAGCGCATGAT
CCTGCTGGGTGAGCGCATCAATGCCGAGACCGCGCTGCGCATTGGCCTGGCCGAAGAAAA
GGTCGGCAAGGGCGAAGCCAAGGCGCTGGCGCTGGAATGGGCGAAGAAGGCCGGCAAGCA
GAGCCCGACCAGCATCGCCGCCTGCAAGACCCTGGTGCAGTCCACCCGCACCGGCACCCA
CGCCTCGGCGCTGGTGGCCGAGCGCGAAGCCTTCGTCGACCTGTTCGACACCGCCGACCA
GGTCGAGGGCGTGACTGCCTTCCTGGAAAAGCGCGCCGCGCAGTGGAAGAACGCATGAGC
ACGGATACCGCTGCCGACGACGCACCGGTGCTGTTCGAAGAGCGCGTGGCTGGCAACGGC
ACGCGCATCGGCATCGCCACGCTCAATGCGCCGCGTACGCTCAACGGTTTCTCGCTGCCG
ATGGCGCACCTGCTGCTGAAGCAGCTCGACGCCTGGGCCGACGACGATGGCATCGCCATG
GTGGTGCTGCAGGGCGCCGGCGAAAAGGCGTTCTGTGCTGGTGGCGACCTGCACAGCCTG
TACAAGGCCATGGTCGCCTTCCGTGAGGCCGGCCACAGCGACATCCGCCAGAACGCCTAT
GCCGCCGAGTTCTTCGACGTCGAATACCGCGTCGATTACCTCATCCACACCTACACCAAG
CCGATCCTGTGCTGGGGCCACGGCATCGTGATGGGCGGCGGCATCGGCCTGATGTCCGGC
GCCAGCCACCGTGTGGTCAGCGAACGCTCCAAGCTGGCCTTCCCGGAAATCACCGTCGGC
CTGTTCCCCGATGTCGGTGGCAGTTGGCTGCTGTCGCGCGTGCCGGGCAACGGTGGCCTG
TTCCTGGCCCTGACCGGCGCACTGCTCAACCCGGGCGATGCCATCTACGCCGGCCTGGCC
GACGTGCACGTGGCCGAAGAACGCCGCAGCGCGGTGTTCGATGCGCTGCTGCAGGTGGCC
TGGTCCAATGACACCGCACACAACCACGAACGCCTGACCCATCTGCTGCAGTCGCATGCC
AGCGATGCCGCCACCGGTCCACTGCTGGCCCACGCGGCGCAGGTCGATGCGTTGTGCGAA
GGCGATGACCTTGAAGCCATCGTGGCGCGCATTGCCGGCCTGCAGACCGACGACGCCTGG
TTGCAGGCGGCTCAGAAGACCCTTGCTGCCGGTGCACCGGGTTCGGCACGGTTGGCGTAC
GAACTGCAGCGCCGCAGTGCCGGCCAGGACCTGGCCGCGATCTATCGCCTGGAGTACATC
GTCGCCCTGCATTGCGCCGCCCATGGTGATTTCGCCGAAGGCATCCGCGCGCTGCTGGTC
GACAAGGACCGCAATCCGCAGTGGAACCCGGCCACCCTGGCCGAGGCCACTGGCGCGTGG
GCAGACACCTTCTTCGCTTCCCCCTGGGCCGACGCCGCGCATCCGCTGGCCGACCTGGGC
ACTCCCCTTGTTGAAAGGAGCCTTGCATGAGCCGCATTGCATTCATCGGGTTGGGCAACA
TGGGTGGCCCGATGGCCGCCAATCTGGTCAAGAACGGCCACAGCGTGCGCGTGTTCGATC
TGGTTCCGGCCGCGGTGCAGGCCGCTGTCGACGCCGGCGCCAGCGCTGCATCGTCGGCGC
GCGACACCCTGGCCGATGCCGAAGTGGTGATCTCGATGCTGCCGGCCAGCCGTCATGTCG
AAGGCGTGTACCTGGGCGACGACGGCATTCTTGCCGCGATCCCGGCCGGTGCACTGGTCA
TCGACTGCAGCACGATCGCCCCGGCCAGTGCCCGCAAGGTCTCGGAAGCGGCCGCCGCGC
GTGGCCTGCAGATGATCGACGCGCCGGTGTCCGGCGGTACCGCCGGCGCCCAGGCCGGCA
CCCTGACCTTCATCGTCGGCGGCGAGGAAGACGCGCTGGAACGCGCACGCCCGGTGCTGC
AGGCGATGGGCAAGAACATCTTCCACGTCGGCGCCAGCGGCGCTGGCCAGGTCGCCAAGC
TGTGCAACAACATGGCGCTGGGCGTGATCATGGCGGTGACCGGTGAAGCCATCGCACTGG
GCGTGGCGCACGGGCTGGACCCCAAGGTGCTGTCGCAGATGATGGCGGTCAGCACCGGCC
GCAGCTGGGCCACCGAAGTGTGCAACCCGTGGCCGGGCGTGCTGGAGAATGCGCCGGCCT
CGCGTGGCTACAGCGGCGGTTTCGGCAGTGATCTGATGCTGAAGGACATGGGCCTGGCGG
TGGAAGCGGCGATGAGTGTCGGCGCTTCGATTCCGCTGGGCGAAGTGGCCCGCAATCTCT
ACTCGATGAACCACCAGGCCGGCCGCGGCAAGCTGGATTTCTCCAGCGTCGTGCAGCTCA
TCACGAGCGAGAAGTGACCTGGTAGTGCCGGCCGCTGGCCGGCAACCTCATGCCCCCGTG
CGGGACAACGGAGGTGGGATGGGCGGATGTTCGGTTTCGACCGGCATCCGCCCATTTTTT
TGGGGGTCGGATCCCTTTCGCAACGCGAAAGGGCTCTGACCCCATATAGCCGTGCGGGCC
TGGGATGGGGTCAGAGCCCTTTGCCGGTGGCAAAGGGATCCGACCCCGGCGCCGCATCAG
GCAACGATCAGCGTTACATCAATGTTGCCGCGGGTGGCGTTGGAGTACGGGCACACGATG
TGCGCCTTCTGCACCAGTTCTTCCACCTGCTCGCGCGGCACGCCCGGCACGTTGATGGTC
AGCTCGGCCTCGATGCCGAAGCCGGTCGGGATCTGGCCGATGCCGACCTTGCCGGTGACG
GTGGTGTCGGCCGGCAGCGCGACCTTGGCCTGGCCGGCCACGAACTTCAGCGCGCCCAAG
AAGCAGGCCGAGTAGCCAGCGGCGAACAGCTGTTCCGGGTTGGTGCCCGGGCCGCCGGCA
CCACCCAGCTCGCGCGGGGTCGACAGCTGGATGTCCAGCACGTTGTCGGACGAGACGGAA
CGGCCTTCACGGCCGCCGGTGGAGGTGGCCTGGGCGGTATACAGAACCTTTTCGATGGAC
ATCGGGATGCTCCTGGTCAGTGGGTGGGAGTTGCGTTGGAGCCTACTTTGCCCGGTTTCT
GCGTACGCTGGGTTGCAGTCCGTACGAAAAACTTGATTGATCGTCCTGCTGGCCTAGATT
GTCCACTCGCGGTCGGTGGTGAACATGATGGTCAGCCAGCGGTCCGGCGAGGCCTCGCCC
AGCGCATCGCCGATCTCGTCGCGCAGCTGGTCCCATTCCAGCAGGGGCCGCGGCGGGTCG
TCCTCGCGTACCACGAAGAACAACTCGATCTGCTCGCCACGCCCCACCTGGGCGACGTAG
CTGCGATGCTCGACGAAGCCATGCTTGGCCACGATCGCGCGTGCCACCGCGTCCACGTGC
GCCTGCAGTTCCGGCGGGGTGACCAGCAGGATGCCGGCCAGCGCCCGGCGCACCGTCCCG
AGCGGGGCGATCATCACCAGCACGCAGACGAAGGCAAGGATGGCCGGGTCGATGTACGGC
CCGACCCAGGCCAGCGAGGTGCCGCGCACCAGTACGCCGCCAAGGAAGGCCAGCAGGTAG
CAGGCCGACATGCTGGCGGCGATCACCCAGTTCTTCGCGTCCAGCGCGATGAACTCCGAA
CCGATGCGGCGGTTGGCGCGCAGCACGAACCAGGCCAGCGCACCTTCGCCGATGATCGAC
AACCCGGCGAAGGCGATGGCTGGGCCGAGTGCGATGTGGCGGCCGCCGGACATCAGCGCA
TCCACCGCATTGACCAGCGCATACAGTGCCGCGCCGATCATCAGCGTGCCGCTCACCCCC
AGCACGATGGGCTCCAGGTGCCAGAAGCCCATGGTGAAGCGCTGGTTGAGCCGCGACTGC
AGCGCGTCGGTGCTGGTGGACAGTGCGATCAGACGCGCGACCAGCAGTGACAGCCACGTC
ATCACCACATCGATCAGGCCGTAGATGCCATCGAAGATGATCAGCGAGGAATTGGCCAGA
AGACCAAATACCACCGCAGCGGCAGCCAGCAGCAATGAGCCTGCGATGGACAGGCGCAGC
ACGCCTTGTTCGGTACGCGCATCGAAGAAGCGTTCGGTGTTGGCAGGCATGCGGGAATCC
AGCGGGAAATGGGCTGCGGAAGCAGCGCGTTGCCATTCTATCCAGCCTGCGGCACGTCGC
CATGACCACGCCCGCACAGCGCCAGGAAAAGTCACCAGACTGGTAACCGTTTGCGGATTG
ACGGGTGCACACCCGAAGCGTATCGTTTGTACCACGATGACATAGAAGCCTCCGGTGACC
CCGGGGGCTTCTTTCGTTTGCGCCGTCGCGCGCTGCGAGGTCACCGCCACCGGCCCTGAC
GGCCCCGTCGCAGCCGTTCTGTTTTCCGCCCCGATCCTGCCTTTCCCGCGCCGTCCTGGT
GATCGCGTGGGGCGCCGCCGTGCGCGCAGGATCGGGGCACTCCACATCCATCAACGAAGG
AGGATTCGATGCCCCTGCTGACCCTTGAGCAGTGCCGCGCGCACTGCCGTATCGACGGCG
ATTTTGACGACGCCATCCTGGGTGACCTGCTGGCCGCAGCCAGCGACGCAGCCGCGGCCT
ACCTGGGCCGCGAGCTGTACGCCGACCAGGCCGCGCTGGACCAGGCGCTGGACCAGCTGC
CGCAGGACATGGCGGCGGCGGTGACCGGGCATGAAGCCGCGGTTGCCGCCGCCAATGCCG
AGACCAACGCGGCCAAGGCCAAGGCCATGCGTGATGTGGCCGATCGCCGCCTGGCCGTGG
CGACCGCGCGCAGTGCGCGCCTGCTGCAGGGCATGCCGGTCAACGACAGCATCCGTGCAG
CGGTGCGCCTGTTGCTGGGCCACCTGTACGCCCATCGCGAAGCCGTGGTCGTCTCCGCGC
AGACGTTCGATGCACCGGCAGGCGCCGCTGCCATCGCAATGGAGCTGCCGTTCGGCGTGG
CCGCGCTGCTTGATCCGTACCGATCGGCAGCAACGCCATGAACGCCGGCCACTTCAATCG
CCGCATCCGCATCGAGCGCCAGGACGGCCAGCTCGATGCGTGGGGGCAGCCGCTGGACGC
CTGGCAGCCGGTGGCAGAACTGTGGGCCGCCATCATCGCCGACCGCGCAGACAGCGTGCA
GCGGCTGACGCTGGAAAGCCGCCTGCCGGCAACGATCCGGCGCCAGCGCTTCCATGTCCG
ATTGGCAGCCGCACGACAGGCAGGCATCCAGGCCGGCATGCGCATCGTGCATGACGGTCG
TGTTTTCAACATCACCGGCGTTGCGCCCGACTTCAGCCGGCGCCAGACCACGGTGCTGTT
CACCGAACAGTCTTCAGGCATCGCCTGAGCGACGCCAACCAGGACACCGCGATGAGTTAC
GAAGCACAGCTGCACGCGCTGCTGGCCCCGCTGCTGCAGGGCCGGCTGTATCCCGACCTT
CCGCCGGAACCGGTCATCTATCCGTGTGCCGTCTACCAGCAGATGGGTGGACAGTCCGTG
TGGTTCAACGAAGGTTCCATTCCCGAACAGAAGCACGCTCGCGTGCAGCTGACCGTCTGG
GCAGACAGCCGCGCCCAGGCCAACACCCTGATCCGCAACATCGAGGATCAGGTATGCGCA
GGATTGCCGACCGCCGAATCGTTCGGCGCTGCAATTGCCGTGCATGAGCCGATGCTGCAC
AAGTACGGCGCGCGGCTCGATTTCGGCCTGTGGTACGTCGACCCGTAAACCGCATCACCC
GTGCAACACCCCAGCCCGGCATTCGCCGGGCTTTCTTTTATCCAACGAGGAAATACACCA
TGGCACTCAAGCTTCCCAAGGGCACCCAGTTCGGCTTCGCACCGGTCGTCTCCACCGCGA
TCGCCACCAGCGCGATCTCCAAGGCTGCGCCGGCGCTGGCCAGCGTTGCCGCCAACAGCG
TCGACACCGGCGATGTGGTGGTCATTGAACTGCCGGGCTGGCCGGCCCTGAACAACCGCG
CCACCCGCGCCGGTGCTGAAGCCACCGGCAGCGTTGAACTGCTGGGCATCGACACCACCG
ATACCGTGCTGTTCCCCGGTACCAGCGGTGCCGGTGTACTGCGCAAGGCGGGCGCCTTCG
TCGACCTGGACCAGCAGGGCGACCCGACCACCGCCGGTGGCGAGCAGCAGTACTGGAGCG
```
