## Supplementary Table S1 and Table S2 for "*Stenotrophomonas muris* - First discovered as an urgent human pathogen with strong virulence associated with bloodstream infections": WGS-data-S9.txt (part 4 of 5)

```
GCACGCTGCTCGAAGACCCGACCGGTCGCCAGGTTCAGATGCCGACCTTCAAGAACGCCA
AGACCATCACCCTGCCGCTGTTCTACGATCCGAAGAAGCCGTGGTATTCGGCACTGAAGA
ACGCTGACGCCAAGGGCGAGCCGGTGATCCTGCGGGCCAAGCTGGTCGGCGGCGACGTGC
TGTACTGGTACGGCTACCTGAGCTACAACGGCGACCCGACCATGGCCGCCAACACCCCGA
TGGGCACCACCGCGACCTTCACCGCGCTGGCAGACTCCATCCTGGTCGAGGGCGCCTGAT
GTTCCAGGTCAAGGCGCCGGAGAGCTTCAAGAGCACCCTGACCATCGTCGGTCACGGCCG
CGAGCAGAAGCTCAACCTGACCTACCGGCACCTGTCGGTAGCCGACTACGCCAGCCTGCT
GGAGCGTCTGGGCGATGACACGTTGAGCGTGGCCCAGGCCATCCTGGACATCGTGGTGGA
CTGGGATGCCGATGTGGCGCTGGACACCGCCGGCGTCGAGCTGGCGCTGCAGCAGCAGGC
CGGCCTGGATGGCGCCATCATCGGTGGCTACACCCAGGCCCTGCAGGTCGCACGCAAGGG
AAACTGATCGAGGCGGTGGGGGCCCTGTACTGGCGGGCCCCCACCGAGTCCGAGCTGATG
AAGCTTGGATTGAAGGCAAAGCACTTTCCACCACCGCAGGTCGAGCTGTGGCCGGAGTGC
GTGCTTCCCATCGAACTTTTTTCGCGGGTTGCCACCCAGTGGCGCGTCGGCGCAGGTGGC
CCGATCGGGCTGGATTACAACGTGGTCTACCGGGAGCTGGAGCGCGAAGCGCTCGACGGC
GACCAGCATGACGAGGTGATGGCGGCCATCCGCATCATCGAACGCGCTGCCTTGGAGCAG
ATGCAACAGGAATGAGCCGGCCATCGCGGCAATGCCGATGGCCGATCCCGGCTCCGCCGA
AGCGGAGCCGACTCTCCCGAGGAACACTCAATGAGCACTACATCGCCTGGCAGCACACGG
ACCACCGTGGAGGCCAGCAACGCATTGGAAACGGCCATGCAGGCAGCAAGGCGCGGCATG
ACCGAGATGACCGGCACCACACAGGAGTTCCAGCGGCAGCTGGAGAAGATCAACACGGTG
CAGCAGGCATTCAATGCCGTGCTGACCACCAGCGCATCATTGGTCACCGCACTGTCCACG
CAGCTGACCGCCCTGAACACGCAGCTGCAGGCGGCGGCGAAGGCAGGAACAACCGCAGCG
GGCGCGGACGCCGGCAAGGCTGCAAGGAAGGAAGAGAAGGCCCAACAGGACGACAAGGGC
CTGGCAGGCATCCGCAAGGGCCTGGGCGGCGCGCTCGGCGACTATATCGGCAAGACCGAA
AACACCGCCACGGCTGCCAAGAAAGCCTTCGACAAAGCATTCACCGGCGCCGACGAAGCG
TTGAGGAGCTTCGTGACCACCGGCAAGTCCAAGTACAAGGAACTGGCCCAGTCCATCCTG
TCCGACCTCAAGATGATCGCCGCACAGCAGGCACTGGTCTGGGGGGCGAGGAAGATCGCC
GGCTTGATGGGGGTCGACCTGACGCCCAAGGATGCAGCGACGGACGCGGCGGCGGTGGCT
GCAGGCGTGGCGACTGCCAAGGACGCCAAGGCCGGTGATGCCAAGGCGGGCGAAACCAAG
GACGCCAAGGACACCAAGGGCACCACAGGACTTTCGGGGTTCCGCAAGGGCTTCGGCAGC
GCGCTCGGCGAGTACATGGAAAAGACCGAGAACTCCGCCAAGTCCACCCAGGATGCCTTT
TCCAAGGCGTTCACCGGCGCAGAGGCGGCACTGCAGAGCTTCGTGAAGACGGGCAAGTCC
AACTACAAGGATCTGGCCAAGTCGATCATCGCCGATCTAAAGATGATCGCCATCCAACAG
GCAATCGTCTGGGGCGTCAAGAAGATCGCGGGCCTGTTCGGATATGGCACGGGGGTGGAG
GCCAACGCCAACGGTGGCGTCTACCAGTCGCCGAGCCTGTCGGCCTATTCCGGCGGTGTC
TACAACACTCCGCAGCTGTTCGCCTTCGCCAAGGGCGCCGGCGTGTTCGGCGAAGCGGGA
CCGGAAGCGATCATGCCGCTGCGGCGCGGGCCGGACGGCCGCCTGGGTGTGGCCGCGCAC
GGTGGCGGCGGTGGCGGCGGAGTGGGAGTCAGCATCCGCATCGACAACAACGGTGGCAAG
GAAGTCACCACCAACGAAAGCATGCTGCAGCAGTTCGGCAACGAGATCGGCCAGTTCGTG
GAACGCAAGTACCGCGAGCTGCAGAGTCGTGACCTGAAGGCAGGTGGTGTGCTCAGCAGG
AGTGCCATGCAATGACCGACACCTTCACCTGGCCGGCAACCAGCCAGAGTACTGGAACCA
CCACCGCCGCCTTGAAGCGCGCGAAGTTCGGAGATGGCTATGCGCAGGCCGCTGCCGATG
GCCTGAACGCCACTTCACGCAGTTACCAGCTGCAGTTCGTCGGCAACCGCAAAACGATCA
ACGAGATCGTGACCTTCCTGGATGGTCATGCCGGCCGCAGCTTCCTGTGGAAAGGGCCAC
TGGGGCAGGGGCTGTACATGTGTGATTCCTACACCGACAGCCATCTCGGCGGCCAGGTAT
CGACCATCACCGCCACATTCGAACAGACCTTCCACGCGTAGGCATGAGCATGGATCTTCA
ACGGATCGACCTGGATACCATCCAGCCCAACGGAAAGCGGGGGGAGACCCAGCGGCCCGC
CTTCACCAAGATCAACCAGAACTTTCAGGATGTTGCGTTGGCGCTGGAGGGAATCCCTGG
TGCCATCGCAGACTCAGTCTCGGGAAAGAACCGTTTGATCAATGGGAATTTCGAGCTCTG
GCAGCGTGGGGACAACTTCACCGCCGCCGCTGCCTACTGTGCAGACAGATTCTTTGCACA
GCAGGGAGGGATGGACGGAGCAGTCATATTCAAATCACCCGTTGCCCCGGGCGATTCGAA
CTTCCCGAGAAGCCTGTTTACGTTGGCCGCCAATTGCAACGGGAATCACAACGCCGCCGG
ACACCATTTCCTGTTCGAGCAGCGTGTGGAAAGTGTGCGGACCTTTGCCGCATCGGAGAG
CACGCTATCCTTCCTGGTCTACAACGCAGGCACCGCAGGCAGAAAGATCGCAGTCGAGTT
CCTGCAGCGCTTCGGAACGGGTGGAAGCCCCACTGTCACGGCGATCCAGCCGGAAGTTTT
CACGCTCGCACAGGGCCTGAACCGGATCAGCAAGACCGTCAGTCTTCCTTCCATCTACGG
TAAGACGCTTGGCGGTGGCGATGATTCGGTCGTCTGTGCGGTATGGCTCTCAGCGGGCAG
CGACTTCAACGCGCGCACAGGAGGGCTCGGCGCGCAGGCAGGCCAGTTGTACTTCGGTGA
AATGCAATGGGAAGCCGGCGCACGGGCGACCCGCTTCGAGTGGAGATCACCGGCCCACGA
GCTTGCGCTGTGCCAGCGCTACTACCAGAAGTCCTTTCCTGTTACAGAGGTTCCCAACAG
CAGGAGCAGCTCCGCCGTCCATCGGAACGCCGTGGCCTTCAACAGTGGCACCTGCCGGGT
TGTTGCAGAGTTCAAAGGCACGATGCGCAGCACGCCAAAGCTGCTGTTCCATGCAGGCGG
AGAAGGTGGTGACATCGGATCGCCGAGCTTCTGGAGGTACTACGACGCCGCGGGCGGAAC
ATGGCGCGCGGGAACGCTGACTAACGTAGTCATGGCAACGAGCCAGGCGTTCATGGCTGA
CGTAGGCGGTGCGGGCTTCCTGGTAAGCGGCTCTGTTCTACTGGCAGGCCACTACACCGC
CGATGCCGAACTCTGAGTGTATTCATGCGTCTGCGGGATCGGGCGGAAAGCCGTGAGATC
CGCCCATTGACGGAATGAAAGTACTCAGACCCCGAGCGGACGCCGCCGATTCACCTCGTT
CAAGGAGCCAACAATGGCAAGAAAGATCATCGACCTCGATTCCGTTCAACCGAACGGAAA
GCGGGGTGAAACACAGCGCCCGGCGTTTACCAAGATCAACGAGAATTTCGCCGAGGTCTA
CGACGCGTTGACCGAGGTCGCGAAGATCCCGGAAACCGTGGCGAATGCCATCACCGAGCG
CGTTCCAGGCAGGAATCTGCTCATCAATGGCGCCCTGCAGTTCTGGCAACGCCGTACATC
TGGTCGTGTCGGCACTGGGTCGGGGACGCTGGGCGCGGAAGTGTTCTTCGCCGACCGTTT
CACGAACTCGGCGCTGGTCTGCAACCACGACGTACAGCGGGTGGCGTACGACGGGCAGGC
CGGATTTCCGGAAGACACACGGTCGATTCTGGTCTGCACCGTATCCGAGGCCATCACCAG
AAGTGGCGCCTGGATGGGGCAGAAGATCGAGGGTGTCCGCAGTACAAGTGGAGACATCAC
GATCTCGGTATGGGCGAACTCTGATGCGCCCGGTCGCAGTGTGGGCGTGCGTGTCATCCA
GGATTTCGGAACCGGCGGCTCACCCTCGCCGCAGGTGGTGCTGGAAGCCGGTGTGCTCAC
ACTGGGCACCACCGCCAAACGTCACAGCATCACGGTGACGTTGCCGAGTACCCGGGGAAA
GGTGCTCGGCAGCAACGGCAACGACCACCTCTACGTAGTGTTCGACCTGTGCGGTGCTGG
TCAGAAGGGCGAGCTGGTGGCACAGAACGGCTCGTTCGGCTTTACCCAGTTCCAGGTCGA
ATCGGGCCGCGCAGCGACATGCTTCGACTGGCGGCCGCCAGGTGTGGAACTGGCGTTGTG
CCAGCGCTACTACGAGAAGAGCTACAACCTCGACATCGTGCCCAACACGGCGCACAACGA
AGGGCGCGAGGCATTCTCGATCAACTCACCGGGGATGGCGCATTACCAGAGCGTGCGATT
CCAGACGGCAAAGCGTGCCCATCCCTACGTGATGATCATCTCGGCCGACAACATCCAGCA
GGATGGGCACATCGCGGAAGACAACATCTCCCGCGTGCCCTGCCTGGTCAACTACGCCTC
GCCTTCCGGGTACGAAGTCAGCTGGACCAACAATCCAGGCCGCTGGGGCGGCTGGTGGCA
TTGGTGGGCCGACGCCGAGCTTTGACGGGGCGCCCGCAGGGAACAGGACGACAGCAATGA
CGAGAAAAATCATCGACCTCGATACCGTTCAGGCGAACGGTAAGCGGGGTGAAACACAGC
GCCCGGCGTTTACCAAGATCAACGACAACTTCGCCGAAGTGTATGGCGCGCTGGATTCGC
TGGAAAGCGCATTGCAGAGCGCGGCTCCAGGCAGGAACCGCCTGATCAACGGCAACTTCG
ATTTCTGGCAGCGGGCCACCACTGGCACCACCCAAGGCGGCGAGATCTATGTGGCCGATC
GTTGGACCGTGGCAGCGCTAAGCTGCACGCATACCGCAAATCGCGGGGCCAATCTTCCTG
CCGGCGGAGCCGCGCCGGAATCGCGCCGTTTCCTCAACAGCGTTGTCTCCAAGGTCAGTG
CTGGCAGCAGCGCCTATGTCGCACAGAAGGTCGAAGGGGTCGCCACGCTGTCCGACGGCG
AGGTGACGGTTTCCGGCTTCGCCTATGGCCCGCCAGGAAAACGCATCGGTGTTCGTCTCA
TCCAGCACTTTGGCACCGGTGGTTCGCCGTCCGCCGCGGTCAGCGTAGAGCTGGGAACCG
TAGCGGTCACCGCCGCGTCCTGGACCTATTTCCAGCTCAGTGCGCGATTGCCATCGGTGA
AGGGGAAGACGCTGGGCAGCAATGCCGACAGCGATTTCCTGTGGCTGGTGGTGGATCTGT
GCGCCGATGCCTATGGCGGTGTCATCTCCGGTCAGAGCGGAGAGTTCGGCCTTGCGATGA
TGCAGCTGGAGCGCGGCGACAGGGCGACGGCATTCGACCTGCGCCCGCTGGCCCACGAGC
TGCAGCTGTGCCAGCGCTATTACGAGAAGAGCTACAACCTGGATGTGCCGCCTGGCACGG
CCGATGGCATCGGACGCGACAACCAGTTCTACGACCGCAGTGTCGGCGTTGGCAGCACCT
CGCATATCCGGTGTCGCGTGCCCAAGCGGGCCATCCCAGCCTACACGGTCTACAGCGATG
TGAACGGGCAGGCAGGGCGCATATCCGGCGCAAGCGGCGGCATCGGCACGGTGACGTCCA
TCGTATATGCCGGCCAGTCCGGCGCACAGGTCAATTACCAATCCGCCGCAGGCAACTGGG
GCTCCTCCTTCCATTGGACCGCCGACGCGGAGCTATGACATGTATCAACTGACCGAAGAG
ATCGACACCATCAAGTGCCTGCAGACCGGCGCCTTCATTCCACGTGGCCACCGTCTGTGG
AATGACTATGAAGCCTGGTGTACGGCAGGCAATGAGCCGGAGCCGGTACCGCCGCTGTTC
GCACCCGGCTCGGCGCAGTTCCATCGCTTCATCCGCGGAAAGGCGTGGGAGTGGATGGCC
CAGTGTGCCCGCGATCGCGGCTATGACAGCATCGAGAGTTGCTGCAGCTACGCGGGCAGT
GCGGTGCCGCGCTATGCGCAGGACGCCATCGCCATGATTGCCTGGCGCGACGGGGTCAAC
CTCGCATTGGAGACTATTGAGTCCACCGCCGAGGAGACCGCGCCGGACTGGCGGCAGGTC
CAGGCGCAACTGCCGCAGCCGGATGCATTCGGCTGGCCTGCCGAGCAGGCGCCGGAAATC
ATCGGCGGCTGAGGAGGACGACGCATGGCACGACGCACAATCGACCTTGATACCGTGCAG
CCGAACGGAAAGCGGGGTGAGACGCAGCGGCCGGCCTTCACCAAGGTCAATGAGAACTTC
GCCGATCTCTACACGGATCTGGATGAACTCGAAACCACGGTGCAGGATCTCCGGCGCAGG
CAGAACGGCCGGAACCGGCTGATCAACGGTGACTTCAGGTTCTGGCAACGGGGCAGCAGC
CGCACTGTGGTGTCGCCTCTGGCGGTGTATGTTCCCGATCGCTTCCAGGTGGTATGCACC
GGGGCGGGGCAGGTCGCGGTGTCACGCCGCAGCTTCGATGCCCCGGCATTCGGGGTCACG
GGATTCATGAACTGCGATCTCACCGGATCGACGGCCGCGACCGAGGCGTTCGTCACCCAG
CCGGTGGAAGGCGTGCAGACGCTGGCGGGAAGTACCGTGACGCTGAGCATGCAGGCATGG
GCCGCGACGCCGGGCTGCCGCATCGGCGTTCGCTTCATCCAGACGTTTGGTACCAATGGG
TCTCCGGATGTGACGGTCCGGGCAGGCGTCCAGGAGATCGGCACCGCGGCCGCGCTCAGG
TACTTCACCGTCGAGTTGCCATCCATTGCTGGCAAGACCGTGGGAGCCAACAGCAAGCTG
CACGTCATCGTCGACTTTGCGACACCCGGTGGTTATGGCGGACAGCTTGTCGGCCAGTCT
GGGTCCTTCTCGCTGACCTGCATGCAGTTGGAGAAGGGGGCGACACCTACCGACTACGAC
ATGCGTGATGACGCAACCGAGTTGATGTTGTGCCAGCGGTACTACGAGAAGAGCTTCCCG
CTGGAACAGGCACCGCAGCTTGGCATGCCGTCACCGCAGGGCGTCGCCGCCGCGTTCCAG
GCAGGCCTGGCGCGCAGTGAGCAGATCTCCTTCAAGGTCGCCAAACGCACTGTGCCCGCA
CTCACGCTCTACTCCAACAGTGAAGTGGCGCCGGCCCTCGGTTACTGGTCGTTGTTCAAC
GGCAACGGGTGGTCACGCGGAATGGCTGTCCCGCTGTTCCTTCGTCCCGATGGATTCACG
CTTCAGCTTGATTTCGGTTCTGGCCTGACGCCGTTCTATGCCTATCTGGTGGGCGGCAAC
TGGGCGGCTGACGCCGAGATCTGACCCCCTGGCCGTCAACACCGGCGCACGCAGCGAGGA
CTGCACATGACACGAAGAATCATCGACCTGGACACCGTCCAGCCCAACGGCAAACGAGGT
GAGACCCAGCGGCCGGCATTCACCAAGATCAACGACAACTTCGCCGAGATCTACGCTGGT
CTGGACGACGCGCAATCGGCGCTCATGCATCTGGAAGGCCGCATGGCCGGAAGGAACCCG
CTCATCAACGGCGACTTCCGGTTCTGGCAGCGCGGTGCAGCGTTCCCTGCATCCACGGGC
TCTCGCTACATCGCTGACCGCTGGGCGGTCAATGCCATCGGCACCAGGGTGGCTGCCTCA
CGCGAGGATGTGCCTCCAGGCGGCGGCCAGGGAGGGCGCCTGCTGGCTGGGTCGCGCCAC
CTGCTTCGGCTGGAGGTGCAGAGCGTTGCCGGTGCCGGCAACATGGCGCTGGTCCAACAG
CGCATCGAGGATGTCCGGACACTGGCCGGGCGCACCGTCACGATCAGTTTCAAGGCGCGC
GCCTCGGTGGACGACTTCCGCATCGGCGTGGAGTTGCAGCAGTCCTACGGAACGGGTGGG
TCTACCGCGCGCGACAGCATCGGCGCCTCGGTCGTGCTCGATACGCTGTGGCGATGGCAC
CAGGTCACCGTGGAAGTTCCCGGTCTTGCCGGCAAGACGCTGGGCCCGGACAGCTACCTG
CAACTGGGCTTCTGGCTGGACGCAGGTGCCGATTTCGGCGGCCGCGCGTTCGCCGCCGGG
CAGAAGAGCGGCAGCGTGCAAGTGGCCGAAGTGCAGATCGAAGAAGGCGATACCGCCACC
GACTTCGACCGCCGGTCCGAAGCACTGGAGCTGCTGTTGTGCCAGCGCTACTACGAGACG
GTGGATGTAAACCGGATCATCGGCATCACCTACACCGCCAACGGCGACACGCGAGCGTGC
ATCCCGTTCAAGGTGCGCAAACGCTCAGCACCCAGAATCTCCTCGCCGTCCACCGCGCTG
AACCTGGTGGGCTTCGGCAATGCCGGCAACCTGGTCAACTTCGACGGCGGAGCGCCCAGC
TGGCAGTCCACGGTTGACGCGGCAGTCATCGCCTCGATGCCGAACAACATGCAGCTCTGG
GGCGCGGTGGTGGTGTGGTCGACCACCTCGCAGGTGCTGGTCCAGGCCGATGCGGAGCTC
TGAGCCATGACAACCCCCGCTCCGCAGGCGCCAAAGCACGCCTGCTTCACCACCACTGCC
TCGCTGCGCCCAGGCCACCACGTCATCGTACCGTGCGGCCAGGAACGGTACCCCGTGCCA
CCCCCTCTTCCCAATGCCGCACAGGAGAACACCCCATGATCACCGCCGATGCCCAGCAGC
TTGAGCCGGGTGGCCGCATCACCGTCTATGAACTCGACGCCAGCAGTTTCGGCGCCGACA
AGCTCTTCTTCCACGCGCACCTGCAGAGTGGCCTCATCTGGTGGCAGGGCCAGGAATATG
GCCCCTGGCCGATCGAGGCCAGCGGCTTCGAGCGCACCAGCGACCAGCCGCCGAACCCGC
GCCTGCGCGTAAGCAACATCGATGGCCGCATCACCGCCATGTGCCTGTTGTTCGATGACC
TGGTCGGTGCCCGCATCATCCGCCGGCAGACACTGGCCAAGTACCTGGATGCCGCCAACT
TCGAGGAAGGCAATCCCAGCGCGGATCCTGGCGAGCACTTCCCTGATGAAGTCTGGTTCA
TCGAGCGCAAGATCGGTGAGGACAAGCAGATGGTCGAATTCGAGCTGACCACCGCGATCG
ATCTCAATGGGCAGCAGCTGCCGGGCAGGCAGATCATCGCCGGCATGTGTGGCTGGCTGG
TGCGTGGCGGTTATCGCGGCGCGTACTGCGGCTACAACGGTCCAGCGGTGGCCGACAGCG
ACGACGTCGCCACCGATGATCCGGCGCGTGACCAGTGCGGCGGTCGGGTACGCAGCTGCA
AGCTGCGCTTCGGCCAGGACAAGCCGCTGCCCTATGGCGGCTTCCCCGCCGCGGGCCTGT
TGCGCTCCTGATCGATCCCCTCCCGATTCCACTTTCCAGGCCCGCCCGCGCGGGCCTTTT
TCATGGGTGAAACATGCAACCGACAACCCTGCAGGCCATCCAGGCGCACGCCGTGGCCGA
GTACCCGCGCGAATGCTGCGGGCTGATCGTGGCCATTGAAGGCCACGAACGCTATCTTCC
CTGCCGCAACGTGGCCGCCACGCCCAGCGAGCATTTCCGCCTGCCCGCTGAGGACTATGC
CGTGGCCGAGGACAAGGGCGAGGTGCTGGCCCTGGTGCACAGCCATCCCGATGCCGCCGC
AACGCCGTCCGACGCCGATCGGGTCATGTGCGAGCGCAGCGGGCTGACCTGGCACATCGT
CAGCGTCGGCCAGGTAACAGGCGAGGCACCGCTGTGCGGTGATCTGCAGACCCTGCATCC
CACGGGCTACATGGCACCGTTGGTCGGTCGCCAGTTCGCCCACGGTGTGCTGGACTGCTA
CAGCCTGGTCCGCGATTTCCACGCACGCGAACTGGGCATCCCGCTGTCCGAGTACGAACG
CCAGGACGACTGGTGGAGCCACGGCCAGGACCTGTACAGCCTTGAACGGCTGCACGCCGA
GGGCTTCGACCTGATCGAGGGCGAGCCGCAGCGGGGCGACATGATCCTGATGCAGATCCG
CTCGCCGGTCACCAACCACGCGGGCATCTACCTAGGCGACGGTCAGATGCTGCATCACCT
GCATGGGCGCCTGTCCGAGACCGTGCCGTACGGCGGCATGTGGGCCGAGCGCACCCGCTG
CATCGTCCGCCATCGCGGGGTGCGACATGACTGACCGCCTTCGTACGATCCGCCTGTACG
GCAAGCTGGGTGCGCGCTTCGGGCGCAGGTTCCGGCTGGCGGTGAACAGCCCGGCCGAGG
CGGTGCATGCACTGTGCACCATGCTGCCAGGATTCCAGCAGTACCTGATGGGCGCAAAGG
CCAAGGGCATGGAGTTTGCCGTGTTCAACGGCCGGCAGAACCTGTCGCGGGATCAGTTGC
ACGACCCGCCGGGACAGGATGACATCCGCATCGCGCCGGTGCTGGTGGGCAGCAAGCGGG
GCGGTGTACTGCAAACCATCATTGGCATCGTGCTGATCGTTGTGGGGAGCTACACATCTT
GGGCTGGCGGAGCTGCACTGGTATCAACCGGCGTCAGCATGGTGGTTGGCGGGATCACCC
AGATGCTCTCCCCCCAGCCGAAAGGCCTGGGCGCCAAAGACACACCCGAAAACGCACCCA
GCTACAGCATGAACGGCACCGTCAACACGCAGGCGCAAGGCAACCCCGTGCCGGTCGCCT
ATGGCGGCCATGACACCAAGGGCATGTTCATCGGCTCGGCCGTGATCAGCGGCGGCATCC
TGGCGGAGGACCAGTTTTGAATCAGACCACTCATCCCACGCCGCGCACGCGTGGCGCAGC
CACGCCAGTGCTGGCGGGTGCCAAGAAGGGCGCGAGCAACGCCCGAACCCCGGTCGAAAC
CGCCGACAGCCTGCACTCGATGGCGGTGGCCCGCATCATCGACCTCGCCAGCGAGGGCGA
GATCCGTGGCCTGGTCGCCGGCAAGCAGTCGATCTACCTGGACCAGGTGCCGATCGAGAA
TCCGGACGGCACGCTGAACTTCTCCGGCGTGGACGTGCAGACGCGTTCCGGCACCCAGGA
CCAGGAGCACATCAGCGGCTTCCCCTCCATCGAGAACGAAGTCGGGGTCAACGTCGAGCT
GCGCAGCGATGCGCCGGTGGTGCGCACCGTATCGGGTGCCGATCTGTCAGCCGTCCGTAT
CCGCTTTGCGGTGCCGGCGTTGCAGAAGACCAACACCGAGAACGGCGACACTGAAGGCTA
CCGGATCATGTACGCGGTGGATCTGTCCACCGACGGCGGCCCGTTCAGCACGGTGCTGAC
CGATGCCTTCAGCGGCAAGACCACCAGCCAGTACGAGCGCAGCCGCCGCATCGATCTGCC
TGCCGGCAGCCAGTGGCAGGTGCGCATCCGCCGGCTGACCGCCAACGCCAACAGCAGCAC
CATCGCCGATACCGTCAACGTGCTGTCGATGACCGAGATCATCGATGCCAAGCTGCGCTA
TCCGAACTGTGCGCTGGCGGCGGTGCAGGTTGATGCCAGCCAGTTCCAGAACATTCCCAC
CCGGTCCTACCAGCTGTGGGGCCGCATCGTACGCATCCCCTCCAACTACGATCCGCTCAG
CCGTCTCTACAGCGGTGTGTGGGACGGTACCTTCAAGAGTGGCTGGACCAACAATCCGGC
CTGGGTGTTCTTCGACATCGTCACCAACGATCGCTTCGGCCTGGGCCATCGTGTTCCGCT
GGACTGGGTGGACAAGTGGCGGCTGTACCAGATCGCGCGCTACTGCGATGAACTGGTCAG
CGATGGCCAGGGCGGCAAGGAGCCGCGCTTCACCTGCAGCCTGTATCTGCAGACCCGCGC
CGAGGCCTACCGCGTGCTGCAGGACATCGCCACCATGTTCCGCGGCATCAGCTTCTATGC
GGCGGGGCAGGTGATGGCCTCGGCCGACATGCCCAAGGACCCGGTGCTGACCTACAGCCA
GGCCAACGTCATCGAAGGGCGCTTCCACTATGCCGGCAGCAGCCGCACGGCGCGGCACAC
GGTGGCCCTGGTGTCGTGGATCGATCCGGACGACTTCGGCCGGCAGAAGGTCGAAGTGGT
GCAGCACCTGCCTGGCGTGGCCCGCTACGGCATCAACCAGACCGAAGTGACGGCGGTGGG
CTGCCACTCGCGTTCGCAGGCGCAGCGCGTGGGCAACCACATCCTGCATACCGAGATGCT
GGAAACCGAGACGATCAGCTTCTCGGTGGGCCTGGATGCGCTGGGCTGCATGCCCGGTGA
TGTGATCCAGGTGGCCGACCCGAACCGCGCCGGCCGCCGCAATGCGGGCCGCATCCGTAG
TGCGGGTACGCGCAGCCTGGTGCTGGACCGCATGCCGGAACAGATCGCGGTCGGTGACAC
CCTGCGTGCCACCCTGCCCAGCGGGCAGACCGAAGCACGCACGGTGCAGTCGGTGGACGG
CGAGACGGTGACCGTCACCGCGCCGTGGTCGGCGGTGCCGGTGGCGCAGTCGGTCTGGGC
ATTGGAATCGCCGGAGCTGGCCCTGCAGCACTATCGCGTGCTGTCGATCAGCGAAGGCGA
GGACCTGACCTATCAGATCACCGCGCTCAAGCACGTGCCGGGCAAGTACGCCGCCATCGA
CGATGGCACGCGCCTGGAACAGCCGCCGATCAGCATCATCCCGCCCAGCGTGCAGCCGGC
ACCGGCCAACGTGCGGATGGCCTCGCATGTGGTGGTCGACCAGGGCATCGCTACCTCCGT
GCTCACGATCGAGTGGGATGCTGCAGACAAGGCGATCGGTTATGACGTGGAATGGCGCCG
TGGCGATCTCAACTGGGTCCGTGCTGGTCGCGTCGGGACGCAAAGCCTGGAAGTGCGGGG
CGTCTACGCAGGCGAGTATCTGGCCCGCGTACGCGCGGTCAATGCGCTGGGCGCGGTGTC
GCAGCCGACGCTCAGCGCGCTCACCACCATTGAAGGCAAGACGACGCCGCCACCGGCATT
GACCTCGCTGACCGCGCGCAGCAGGGTGTTCGGCATCGAGCTGGGCTGGCAATTCCCGGC
AGGCGCCACGGATACCGAACGCACGGAGCTCTGGTACAGCACCAGCCCGGATCGCGCAGC
GGCCATCAAGCTTGGCGACTTCGCCTATCCACAGTCGCGGCACCAGATGAACGGTCTCGC
GGCGGGCGCACGCTTCTGGTTCTGGGGGCGCCTGGTCGATCGCAGCGGCAACGTGGGTCC
GTGGCATCCGGTGGAGATGGGTGTTCTGGGCGAGTCCAGCAGCAACCCATCGGACTACGA
CGCCTATTTCGCCGGCCGCATCAACGAAAGCGCGCTGGGCCAACAGTTGAAGGGCAAGAT
CGAGCGCGTCACCGAAGTGCTGCCGCTGGTCTGGGATGCCGAGGCAACCTACAGCCCAGG
GCAGACCGTCATCCACGACGGCAGGATCTGGAGCTGGCAGGGCGCCGCTGCAGGCAACGA
GACGCCGCCGGGCAGCCACTGGAAGAACATCGGCGACGCGATCGCCGAGGCGGGTGCCAT
CGTCGGCCGTGTCGACCAGCTGGAAATGGACGTGACCGACGTCGATGGCAAGGTGGCTGC
GCAGGGGCAGAAGGTCGACGGCCTGTTCGCCCAGGTCAGCGACCACACTGCCGGCGAGGA
GGACTACAACGTCGGCGAGAACGATGTCAGCGCCGGTGCCATCACCGTCTACAGCGTGAT
GGCCGAGAAGGACGCGGCACTGGCTAAGCGCGTGGACACGGTCGAAGCGTCCATCGAAGG
TGTTCCAGGCAAGATCGAGGGCGTCAGCGCCGCGGTCCAGCAGGTCTCGCAGGCCGTGGT
CAACCTAGATGGCAAGGTCAGCGCGACCTATACGGTCAAGGCGCAGATCACCAGCGCCGG
GCAGATCTACATGGCCGGCATGGGTCTGGGCGTGGAGCAGCAGCCAGATGGCAGCTATCA
GAGCCAGATCCTGATGCAGGCTGATCGCTTCGCGCTGATCAACACCAACAGCGGGCAGGT
CAGTGCGCCCTTCGTGGTGCAGGGCGGGCAGACCTTCATCAGCCAGGCACTGATCGGCAA
CGGCTGGATCCAGAACGCCATGATCGGCGACGTGATCCAGTCCAATGCGGTCGGTGCCGG
CGGGCAACCGCGATGGAGGCTCGACAAGAACGGCACGTTGACGATGAACGGCCCCGAGAA
CGGCGGCCGCCTGACCATCAATGACAGTGTCATCCACGTTTACGACAGCAACGGCCGCGT
CCGCGTCCGCATGGGGATCTGGTAATGGCAACAGGTATGCAGATATTCGGCCCGGATGGG
CAGATGTGGTTCGACACCAATGATCGTGCCGGCAAGATCATGGGCACTCTCTCGGTCGTT
GGAAGCTCGTCCAGCAGCGTGGGCCTGGCCGGCCTGGGTGAGCCATTTGCCATCCTGCCC
AGCCCTGGCTCCGACAGTTGGCAGGACCAGAATGGCAATCAGTTTTCCGCGCCTGCGCTG
GGGTACATGTCGTTTGTCGACGGCGGCAATACATTGCGGATGCAGTTCACGTTCTCGCCG
ATTGCCAACCCGACTGCTTCCATCTACTACGGAGTCTTCTGATGTCTGTTGGTCTTGAAG
TCACCAATGACAGCGGCGTTCCGGTTCTTGTGAACGCACATTCCTTCGTCTTCTTCTCGA
TAGCCAAGGGCACGCAGTCCATTGCAAGCAATACGTCCGCCTATGGCGCGAGCGGGTTTG
TAAGCCTTCCCGCACAGAGCGTGCCGTACCTGGTGTTCATCCGCTGCAATGGCGGATCCG
CACAGGTGATGTCAGCGCTGAATGGCTTTTACTGGAGCATGGGGCAAGGGACCACCAGCT
TCGAGTGGTGGGCATGGGGGCGGGCGGTCAACAGTGGAAGTACAGGCATGCAGGTCTACA
ACGCCGACGGATCCATCCAGTGGGATATGTCAAACCGTCCACTGCGCATCGCTGGTTTGG
TCGATAAATCGGGTGGAAGTGTTCCAGGCTTTACCGAGATGTCCACCGACAATGTGAGGC
AAGGGCCACTGTTCAACGGTCCTGGTGAGAATCTCGCCTATCTGATGTCCGACATTGGAC
TGTGCCATGACATCTACGCCTACTACGGAAGTGGCCCGACCATTCGCGGCAACATGCGCT
ATCAGCCGTACATCAATACTCCAAATGCTTCGCAGGTGCGATTGAACTACTGCAGGCGTA
GAGAGAACCGTCAACGTTCGTTGAGCGGCGCGTCCTACCAGAGTTTCACGGGACAGTTGC
CGAACTTCCTGATTGCCGCACACACCTACTAGCCTGAATCAGGCCCGTGCAGGCGGCCAT
TTGAGCCGCCTGGGCCTAGACTGCGCCCCTCCTACGCTCCTCGACGACGCACTGCAGTGA
TCACGCCACCCTGACCCTTGCCGCACATCGGCAGCCGGCCCGCCCGGCTCAGGATGGTCG
GCCTGCTCGGATCGATGATGACCCTGCAGATCGTCGAGGACATCACCGAGACGCCAGCGA
GCGCAACCGCGAATGCGTCGGCCAGGGCGTGGCGAATACGGTCACCGGTTTCCTCGGCGG
CATGGCCGGCTGCGCGATGATCGGCCAGTCGGTCATCAACGTGACGTCCGGTGGCCGTGG
CCGCCTGTCCTGCCTGGTGGCCGGCGTGCTGCTGCTGGTGCTGGTGGTGTACGGCAGCGA
CCTGGTGCGGCAGATCCCGATGGCCGCTCTGGTGGCGGTGATGATCATGGTCAGCATCGG
CACCTTCAGCTGGCGCTCGCTGCGCGACCTGCGCACGCATCCGCGCAGTTCCTCGGCCGT
GATGCTGCTGACCGTGGTGGTCACCGTGGCCACCCACGACCTGGCCAAGGGCGTGCTCAG
TGGCGTGCTGTTGTCGGCGCTGTTCTTCGCGCGCAAGGTTGGCCGCATGCTGGATGTGCA
GCGCGAGGATGTCGCAGACACGCAGGTCTACCGCGTACGCGGGCAGGTGTTCTTCGCGTC
CGCCGGCCAGCTGGGCGCCGCGTTCGACTACCAGCATGTGGCGCCGAAGGTGCAGATCGA
CCTGCGTGATGCCCATCTGTGGGATCTGACGGCGGTGGCCGCGCTGGAACGCGCGCAGGA
AAAGCTGGCCGCGCATGGGGCGGGGGTGACGGTGGTGGGCCTGAATGCGGCCAGCCAGAC
GTTGATCGAACAGGTAGGCGGGCGCGGAGGCGGGCATTGAGGTTCCAGCGTCCGCGTCTG
AGACGACGTGCACGCATTCTGAATCCAGTCAGGCACCTGAAACCGGCGCCGTCGTAGCAT
TGCCCGCGTGATGGGGCCGATGGACGGCCCCTCCTTGCCGGCACCCGCTGGCGACACGCA
AGGGAGAAACTGGCAATGCAGGCATTGGGCGCGCTTGGGCGCAGCGAACGGGTCGGCGTC
GGCCATGGGTATTGGAAGGTGCTGGCCCTGTGCCTGGCGCTCACCGCATGCCAGGCGCCT
TCTTCCCAGGCATCGACCGAAACGGCGGCCCCCGCGTCGATTGCTGCGGCATCGCCGACA
GCCCCTTCCGGCCCGGCATCGGCAGATTCCCTCCACTACCCGGATGCGTCCTATACCGAC
GGTCGCCTGCGCCCAGCCTATGGCTGGTGTGTGGATGGGGTGGAAGATGCAGGCAAGCTC
CAGGCCTGCGGCAAGGACGAACTCGCCTACCAGGAAGGGCGTCTCGAAGCGGCGGCCAGC
AAGGCGCTGGCCGGACTCGACGGCGCTGCCCGGACGGCATTCCAGGCCACCCAGGCGAGC
TGGCGCAGCGATACAGACCGTTATTGCCGCGATGTCCCCAACAGCAGCGTGCAGCAGCTG
CAGGGCGCGCAGGAATGCCGCCTGTACCGTGTTGCCAACCGTGCCGACCAGCTGCTGGCG
CAGAGCGCGCCGCCGGATACCTCGTATACCCAGGCAGCGCTGCGTCCGGAATACACCCGT
TGCGTGCAGGACGCCCGCGGCATGGACGACCAGTTGGAAGCCTGCGATACGGCCGAGCTC
GCCCATCACAAGGCGCTGCTGGAAGCACAGGTCGCGCGACTGATGGACGGCCCCAACGGC
CCGGGCAAGGACCGCTGGATGGACGAGCAGGCCAACTGGGCTGCAGACACGGACAAACAC
TGCAGCCAGGCCACTGACAGCGTGGGCCCGGCGTTGGATGCACAGTCGTGCCTCATCAAT
CGTTACGCCAACCGTGCGGTGGAACTGCAGAAGGGCGTGTTGGCGCGATGATGAGCCTCG
ATGGCGGCATTGCAGGGGGCCTCGACGCCGATCCGAAAGCCCGTCTGCTGGCAGGGCAGC
GGAATTGACTGCGGTCAAGCCTTCAAGATGTCCTTGAAACGGCAGTTTCGTTGAGATTCG
TGAGCATTGGGCATCATGTGAGCGACCTCAACATACGAATTCGCGAACGCGATCGCGAGG
ACGTTGCGCCGTGCAGATTGCAGTTGGGACAAGGTGCACACATTCTGAATCCAGTCAGGC
ATCTGAAATCCACGCTGGCGTAGCATGCAATTCCCGATGGGGCCGATGGACGGCCCCGCG
TTGACGGGCCACGTGCCTGGATGCCAAGGAGATGCAAGCAATGCAGGGAACAAACCACCT
TCCAGCGGCCCCCCGCGAAACGTTCGGCAGGGCCGGGGCCATCGCGCTTGCGCTGGCCCT
GGGCCTCAGCCTGGCAGCATGCCAGGCCAAGAGCCCGGAGGCGGATACGGCGGTTGCCCC
CGCGGCCGCCGCGCCCGCCACCGCATCGCCGCCCGCCACTGCAGAGCCTGCACGCGCCGC
ACCTGCCACGACAGCGGCCGATGCCGATGATCAGGACATGCCGCCGCAGCGCCCGGATGA
TTCCTACAACAAAGCCACGCTGCGGCCGCAGTACGCCACGTGCGTGAACTCCAGCGGCGG
CGAGACCCCCGCACTGCAGGCGTGTGGCGATGAGGAGCTTGCCTGGCAGGAGCAGCGACT
CGAGCAGGCCTTCATGAAGATCGTCGACGGTCCCGATGGCAAGGACAAGGATAGGCTGAT
GGACGAGCAGGCCGCCTACATGTCCGATACCAATCGCTACTGCAGCTGGAACCCTGCCGA
AGACGGGCAGGGGCAGATGCTGGACGCGCAGTCCTGCCGGATCAATCGCACCGCCAACCG
TGCCGACGTGCTGCAGGCACTGACCTCGAAGTAATTCCCCCGCAAAGGAGTGCAGGAAAA
TGGATGTTGTGACCCAGGCAAAGCAGGCAATGGACAACTGGCATCGCGGCCAGACGTCGG
CGCATTTCGAAACCGGAGGTCGCGGCCCCGGCCACGTTTCCACCGGCAGGGGCGACCATG
GCGGCGTGTCGTATGGCAGTTACCAGTACGCCACCAACGTTGGCGGCGTGGATGAGTACG
TCGCCGCCTCGCGCTATGGCAACCGCTTCAACGGCCTGCAGGCAGGAACCCCGGCCTTCA
CCGAACGCTGGAAGGAAGTGGCGGCCGCCGATCCGGCAGGGTTTGCCAGGGACCAGCACG
ACTTCATCCAGCACAAGTACTACGACGTGCAGATGGGCCGCCTGAAGGATGTGGGCATCG
ATCTCTCCGGCCGTGGTGCGGCCGTGCAGGATGCGCTGTGGAGCACCTCGGTGCAGTACC
GCGGCATGACCCGGTCGGTGTTCCAGAAGGGCCTGCAGCAGGCCTATGGCGAAGACTTCA
AGCTGACTGAGCTGAGTGACGAGCAGATCGTCCGCGCGGTGCAGGACTACAAGCACGCCA
ATGTGCAGGTGCACTTCCAGAGCTCGCCCACCCTGTGGGATTCGCTGCGTGATCGTGCGC
TCACCGAGAAGACCGCACTGGTCGGGCTGGCGCGCTACGACCAGGTCAACCACAACCCCG
AGGCTTACCGGGGCAAGGATTACCAGCAGGTGTTCGGTGAACCTGAGCCCGGCCAGCGCG
GCCAGCGCGGCCAGCGTGCGGCGGCATCGGCGATGGCCGACGGCGTGCTGGCACCCGGCG
AGCGTGGTACCGAGGTCCAGGCCCTGCAGGCCAAGCTGATCCAGGCCGGCCATAGCGGTC
GCAACGGGCAACCGCTGACAGCCGATAGCCACTACGGTGCCAATACCGAGCATGCAGTGC
GCGAGTTCCAGCAGGCGCATGGGCTGACCGTCGATGGCAAGGCCGGCCGGCAGACCCTGC
AGGCCCTGGATACGGCGGTACGCGAGCACACGCCGGCGCAGCCTGTGGCACCGGCCACGC
CTGCACCGGTCACTCCTGCTGCGGCACCCGCACCCGCGACTGCGCGGGAAGCCGATGCCG
CCGCCGCGCCCGGTGGCCAGCGCATCGTCGTGGTCGAACCCTTTGGCAACGGCAGCAGCA
ACCGCACACTGCGCCATGGCACCAGTGGCGAGGATGCCTATCGCGAACTGAAGATCCATC
ACCCCAACACCAATGCCGAGGCCGTGCGCACCGGCAATGCCGCCAAGGCTGACCGCCCGT
CGGCCATGGTCGAGGGCGAACTGGAAACGGTACGGACCCGCGGTGATCGCAACGGCATCC
CGCTGGTGCACAAGGATCTGATCCTGAGCAATGCGCGCGGCGATCGGGAGGTGATGATTC
CCAATCCGGTCGCCGGGTATGTCCAGGTCAACAATGACAAGTGGAATTCGATCAGCATCT
GGAGCCATCCGGCCGGGCATCCGCAGCGCGAACTGGTCGGGCAGGTGCTGCACGGTGCGC
GTGGAACCACCCCTTACAAGACCGGTGATTTCGTCGAGTACGGTGCGCCGTTGATCCGCC
AGTCCGATGCCGGTACCCCGGGTGCCGTGCACGCGCATATCGAGCTCGAGCCCGATCAGT
ACCGCAGGTTCCTGGGTGACATGCTCAACGACCGCATCACCCTGGGCGGCAAGGTCCACG
CGCAGGGCCCTGAGGCCGCGCAGGCCGCACGCAGTGCACAGCAGGCGCCGATGGCCGATG
GCGTGCTGAAGCAGGGCGAGCGCGGCGATGAGGTCAAGGCCCTGCAGGGCAAGCTGGCGG
CGCTGGGCTACGCCGGGGCCGACGGCAAGCCGCTGCACGCCGATGGCGTGTATGGCAAGG
ACACCTTTGCAGCGGTCAAGCAGTTCCAGGCCAACAATGGCCTGGACGACGATGGCAAGG
CCGGCCGCAGGACCCTGGCGCAGGTCGATGCCCCCAACGCGGTGAAGGCCGGTATCGCGC
CGGCGGCACCGGCCCAGGCCGAACCTGCAGCGCCGGCCAGCATGCGCGACGCCGGGCATG
CCGACAACGCGCGCTTCGGCCAGGCTTTGGAGAAGCTGCAGGCGCTCGAACAGCAGCGCG
CCCAGGCCGGCCTGAAGCCGCTGTTCGCCAACCCGCAGGAAGCCGAACGAGCGGCTGGCC
AGCTGGCCTACGAAAGCAAGGTGTCCGGCATGCGCCAGATCGACCATGTCGTGGCCCGCC
CGGACGGCACCGGCCTGTTCGCGGTGCAGGGCGAGCTGGGTGACCCGGCAGCGCAGCGGA
CCTTTGTCGACCGCCAGCAGGCGGTGTCGCACTCGGTCGAGGCCAGCAGCCGGCAGAGCG
AAGCGCTGGACAGTCAGTTCAACCAGCGTGCGCAGGAACAGCAGCAGGAACACGTTCGCA
ACCGCGGGTTGTAAGCCACGCGGTGTCCCCGGGGCCGGTCGAGCGGCCAGCCCCGGAGCC
ACCCGCCGCCATTCAGCCGTCCGGTGTAAACTATTGATCTCACTGGCAATGCCAGTCTTC
GCGATCAACACCCCGATGCCGTCCGCCACCGCCCGTTACGCCGATTCCCTGCGCCTGTCC
GTTGCCCCCATGATGGACTGGACCGATCGCCATTGCCGCGTGTTCCATCGCGTGCTGGCA
CCGGGTGTGCGCCTGTACACGGAAATGGTGCACGCCAACGCGGTCATCCACGGCGATCGC
GAGCGCCTGCTCGGCTTCGACCGCAGCGAACAGCCGCTGGCGCTGCAGCTGGGGGGCAGC
GATCCCGCGCTGCTGGCGCAGGCTGCGCGCATCGCTGCCGACTGGGGCTACGACGAGGTC
AACCTCAACTGCGGCTGCCCGTCCGACCGCGTGCAGGCCGGGCGCTTCGGCGCCTGCCTG
ATGCGCGAGCCGATGCTCGTGGCCGAGTGCGTGGCGGCGATGGTCGATGCCGTCGAGATC
CCGGTGACGGTGAAGTGCCGCCTGGGCGTGGACGAGGACAACGACTACGACGTGTTCGCC
GCCTTCGTCGACCGCCAGGTCGCCGCAGGTGCCGCGATGGTGGTGGTGCACGCGCGCAAC
GCGTGGCTGAAGGGCCTGTCGCCGAAGGAGAACCGCGAGGTTCCGCCGCTGAAGTACGAC
TGGGCCTACCGCCTGAAGCAGGAGCGCCCGGCGCTGCCGGTGGTGCTCAACGGCGGCCTG
GCCAGCGTCGAGGTGGTGCAGGCGCAGGCCGCGCACGTCGATGGCGTGATGCTGGGCCGC
GCGGCCTACCACGATCCCTACCTGCTGCATCAGCTGGAGGCGCTGCAGACCGGCGCCCCG
CTGCAGGCCCGCGGCGACCTGCTGCGCGCGCTGCGCCCCTACGTGGAAGCGCGCCTGGGC
GAAGGCCTGGCGCTGAAGCACATCACCCGCCACCTGCTCGGCCTGTTCCATGGCCAGCCC
GGTGGCCGCGCATTCCGCCAGGTGCTGAGCGAGGGCGCACACCGCCCGGGCGCCGATTGG
AGCCTGGTCGAGCAGGCGCTTGCCGCGACCGAACGCGACGCTGATCGCGCCGCAGCGTGA
CCGCTGTCACATTCCTGACTTGACAAGGCGCGGCGATTCGTTCCGAATGTTCACCTAGCT
GAACATCGCGGGGTCGCGGCCGGAAAAGTTCAGACCGGATTCACTGCCCCAAACCAAGAA
TTTGCAAAGGATTTGTAAAGCGCCGGGCCCCGAACCCGGCATCCGGATTTACGACTTTTG
AACGAATCGCCGTGCTCGGCTAGGATCGCATCGATGTCTTCCGCTCCCTTCCATCGCCGC
ATTGCCCTGGCCACCTGCGTGGTCCTGTCGGCCGTGCCGCTGTCGTCGGCGCTGGCACAG
CAGCCGCCGCGGGGTGAGCAGGGGCGTGCGGAGATGATGGAGCGGGGCGAGCGCGGCAAC
CGCGGCGACGAGCGTTCGCTGTCCGATGCCGTGCGCCGCGTGCAGCGCACCACGGGTGGT
CACATCCTCGGTGCCGAGCGCGTGCCGTTCGATGGTCGTGATATCAACCGGGTGAAGTAC
ATGGACGACCGGGGCCGGGTCCGCTACATGGACGACCCCGCCCCGTCGCGTTCACAGCCG
CGCACGCCGCGGTCGGATATGTCATCACTACGCGGCGATAACCCCTGAACAGGGATAGTT
GTCGCTATCAACCCGTACCCCACAGGCCTCCGGGCCACACCCAGGACACTAGGGAGAGTT
CATGCGTATCCTTCTGGTCGAAGACGAAGCCCCGCTGCGTGAGACCCTGGCAGCCCGGCT
CAAGCGCGAAGGCTTTGCCGTCGATGCTGCGCAGGACGGCGAGGAAGGCCTCTACATGGG
GCGCGAAGTTCCGTTCGATGTCGGCATCATCGACCTCGGCCTGCCCAAGATGTCGGGCAT
GGAGCTGATCAAGGCCCTGCGTGATGAAGGCAAGAAGTTCCCGGTGCTGATCCTGACCGC
GCGTTCGAGCTGGCAGGACAAGGTCGAGGGCCTGAAGCAGGGTGCCGACGATTACCTGGT
CAAGCCGTTCCACGTCGAAGAGCTGCTGGCCCGCGTCAACGCGTTGCTGCGCCGCGCCGC
CGGCTGGAGCAAGCCGACCCTGGAATGCGGCCCGGTCGCATTGGACCTCGCCGCCCAGAC
CGTCAGCGTGGCCGGCAGCAATGTCGACCTGACCAGCTACGAGTACAAGGTGCTGGAGTA
CCTGATGATGCATGCCGGTGAACTGGTCTCCAAGGCCGACCTCACCGAGCACATCTACCA
GCAGGACTTCGACCGCGACTCGAACGTGCTGGAAGTGTTCATCGGCCGCCTGCGCAAGAA
GCTGGACCCGGATGGCGAACTGAAGCCGATCGAGACCGTGCGCGGTCGCGGCTACCGTTT
CGCGATCCCGCGCAACGAGGGCTGAGCCGGCTCACCCTGGCGATAACACGATGTCCGGCC
GTCTGTGGTTCTTCCGACGCTGGCGGCCGCGCTCACTGCAGGCGCGCCAGATGCTCGCCG
CGTCCGTGGGCCTGGTGGCGTTCCTGGCCCTGGCCGGTTACGCGCTCGACGCCGCCTTCG
CCGACACGGCGAAGGCGAACCTGCGTGAGCGCCTGAAGAACTACGCCACTTCCTACGCGG
CCGGCATCGACTTCACCCGCGACCGCTCGCTGTACATCCGCGAGCAGCCGCCGGATTCCC
GCTTCGACGTGCCCGGCAGTGGCCTGTACCTGCAGGTAGTGATGCCGCACGGCAAGGGCA
ATTCGATGTCCGCTGAAGGCCCGATGCTGCCCACCGTCGGCGGCGGCCTGCTGGCACCGC
GCCAGGAGGTGTTCGAAGGCCCGCTGCCGATGATCCAGATCGACGGCAGCCAAGGCTCGG
TGTACCGCTACGGCCTCGGCCTGGTGTGGGGCGCCGACGCCGATCCTGCCACCGAATTCC
CGTACACCATCTATGTGATGGAAGACTCGCGCGCGCTGGGTGCCCAGCTGCGCGTGTTCC
GTGGCCGCGTCTGGTTCTACCTGGGCGGCATCGGCCTGATCCTGCTGCTGCTGCAGACCG
TCATCCTGCAGTGGAGCCTGCGCCCGTTGCGCCGGGTGATCACCGAGTTGACCAAGGTGC
AGCGCGGCGAGACCGAGCGCATGAGCGAGCGCCACCCGCGCGAGCTGGAACCGCTGACCG
ACAGCATCAACGCCTTCATCGAAAGCGAGCGCGAGAACCTCGAGCGCCAGCGCAACACCC
TGGCCGACCTGGCGCACAGCCTGAAAACGCCGATTGCGGTGTTGCGCACGCAGATGGACA
GCGGTGCCGGCGACGGCGCGCTGCGCGAGGAACTGGACGTGCAGCTGCAGCGCATGAACA
ACCTGGTTTCGTACCAGCTGGCACGCGCGGCCTCGTCGGGCCACAAGCTGTTCTCCGCGC
CGCTGCCGATCGAGTCCAATGCCGAGGAAATCGTGCGTGGCCTGGAAAAGGTCTACGCTT
CCAAGGGCGTGCTGTGCGAATTCGATATCGATCCGGCCGCACGCTTCCACGGCGAACCGG
GCGACCTGCAGGAACTGCTCGGCAACCTGCTGGAGAACGCCTTCAAGTGGGCCAACCGCC
GCGTGCTGCTGACCGCGCAGCCGCTGCCGGCCCCGAACGCGCGCCGCGCCGGCCTGCTGC
TGGCGGTGGATGACGACGGCCCGGGCATTGCCCCGGACGACATCGGCAAGGTGCTGCAGC
GTGGCGTGCGTGGCGACGAGCGCGTGCAGGGCCACGGCATCGGCCTGTCGATCGTGCAGG
ACCTGATCAAGGATTACCGCGGCGAACTGACCGTGGGCCGTTCGGCCGAACTGGGCGGCG
CCCGCTTCGAAGTGCGCCTGCCGCCAGGGCCGTAAGCCTCGTTGATCGGTAGTGCTGGCC
GCGGGCCGGCAACCAAGCAATGCCATCGAAGATCATGGGGTTGCCGGCCAGCGGCCGGCA
CTACCGCATTGCGATCCTGGGCGGCTCGCCGTAGAACCGTCGCAGCTGCGCCGCCACCTC
CGGCAACGCCTGCTGCAGCAGATCCGGTGCCGAGAAGTGGTACTCGCTGGCCACCGCGAA
GAACTCTTCCGGCGCCTCGGCCGCATACGGATCGATCAGCGTCTCTTCGCCTGCGTCCAC
CTGCGCACAGAACGCGTCGTAGGCGCGCTGGAACGTGCCCGCCCACTCGCGCTGCCATTC
GCGCGGCAGCGGCGGCGTACCGTCCATCGCACCATCGAGCGCATCCAGCTTGTGCACCAT
CTCGTGCACCGCCACGCAGTAGCCCTCGTGCGGCGCCGCCAGGTCGGCCTGCACATCGGC
CCAGGACAGGATCAACGGACCGCTGTCCCACGACTCGCCGATCAGCTCGTCATCCCACTC
GTGCAGCACGCCAGCCGCATCCATGTGGCTGCGGTGCACGCGGAAGGCATCGGGGTAGAC
GATCAGCTGCGACCAGCCCTCCAGCCCCACCTCACCGAACGCCAGCAGCGGCAGGCAGCA
CAGCGCGGCCAGCAGCACGCCGTCACCGGCCTGCAGCTGCAGCTCACCGATCGGGGTGAT
GGTCTTCTCGTGCAGGAAGCGCGTGGCCAGTACGCGCAGGCGCGCGCGGCGTTCGTCGTC
CAGTCCGTCCAGCCAGGCCGCGCGGCGGCAGGCGTGTTCCCACAGTGCATCGTCGATCGG
CCGCGGCGTAGGCCGCAGCCACTGCAGCAACGACTTGATCAGCGGAACATTCCCGGCAGG
TAGCTGTGCCACTTCGGCGCACGGATGCGCTGCAGCACGTCATCGTCGCTGCCGCCGCCC
CCGGTGCTGGTGGCACTGCTGGCCGCAGGGCGTACCGGTGTCGGCTTGGTGGTCGCAGCC
GAGGCAGTCGCGGTCGGCGCGCGCTGCGAGGCGGCATCACCGTTGGAGGACACGCAGGCG
CCGCGGCTGTCGTCCAGCGCTGCCGTCGCAGACGCCGCGAAGGGCATCATCAGCAGGATC
AGGCAATGGGCATAACGGCGCATTGACGACATCCACGTTAAGGGAGGGTGAGTTCCCGAT
TCTAGCCCGAACCCGGCGCCCCGTTGGAAGCCCCCGCGGAACCCAGCGTGGCGGGCGTCG
CTGGCGGCTTTCCCGCATAATTCCTGCCTGACTTCGTGGAAGCTGCCGTGGACGATCGCC
AATTGCTGGCCAAACTCGCTGCCGGTCGCCTGTCCGGCGACGCCCTGGCCCGTGAGCTGG
GCCAGACCCGTGCGGCTATTTGGAAGCGTATTCAAGGGCTTAGGGCCGCCGGTGTGGATG
TCGAGGGCCGTGCCGGCGAGGGCTATGGCCTGACCCGCCCGGTTGACCTGCTGGACCCGG
CGGCGATCCGTGCTGGCCTGCCGGCCGGGGTTCTGCCGCTGCTGCACGACCTGCAGGTGG
CCTGGACGGTGGACTCCACCAACGCTGAATTGCTGCGGTGCAGCGCGCCCCAGCGCGGGG
TCAGCGTGCTGCTGGCCGAACGCCAGACCGGTGGCCGTGGCCGTCGTGGCCGCACCTGGG
CCTCGCCGCTGGCCGCGCATATCTACCTGTCGGTGCTGCGCTTGTACTCCGGTGGCCTCG
GCCGCCTGGCCGGGCTGAGCCTGGTGGCCGGCATCGCCGTGGCTGAAGCGCTGCACGACC
TGGGCTATGCCCAGGCACAGCTGAAGTGGCCGAACGACCTGATCGTCGATGGCAAGCGCA
AGCTGGTCGGCCTGCTCGCAGAAGGCGGTGGCGAATACGCCGGCCCGGCGCGCGCGGTGA
TCGGCATCGGCATCAACACGCACATGCCGCCGTCGTTCGCCGAGCAGATCAGCCAGCCGT
GGGTGGACCTGGACACCCTGGCCGGCAAGCCGGTGGACCGCAACGTGGTCGTTGCCGCCG
TGCTGGCGCGCCTGCTGCCGGCGCTGGAGGAATTCGATCGCGAAGGCCTCGCTCCGTTCC
TGTCGCGCTACGCCGCCTTCGACATGCTGGCCGGCCGCGAAGTACGCGTGGAACTGGACG
GGCAGTGGCAGCATGGTACCGCGCTTGGCCTGGCCGATGACGGCGCATTGCGCGTGCGCA
TCGATGGCCAGGAGCGCCTGCTGCACGCCGGCGAAGTCAGCGTGAGGGCAGCATGAGCGA
TTGGTTGTTCGACCTTGGCAACTCGCGCTTCAAGTTCGCGCCGTTGCAGGGTGACCGTGC
CGGTGACGTGCAGGCCTGGGCGCATGGCGCCGAAGGCATGGCCGGGCAGCCGCCGCACAG
CCTGCCCAGCGGTACCACCGCGTTCGTGGCCAGCGTGGCCGCACCCTCGCTGACCAGCGC
CATGCTGGACCAGCTGCAACGCCGCTTCGAAAACGTGCACGTGGTGCGCACCAGCGCCGA
ATGCGCCGGTGTGCGCATTGCCTACGCCAAGCCGGAAAAGTTCGGCGTCGACCGCTTCCT
GGCCCTGCTGGCTGCCGCAAAGGCACAGCGCCCGGTGCTGGTGGTCGGCGTGGGCACCGC
GCTGACGCTTGACCTGCTCGACGCCGACGGCCAGCACCATGGTGGCCGCATTTCCGCGTC
GCCCACGACCATGCGCGAAGCGCTGCACGCCCGCGCCGTGCAGCTGCCGGCTGCCGGCGG
CGACTACAGCGAGTTCGCCAACGACACCGCCGATGCGCTGGCCTCCGGTTGCGATGGCGC
TGCGGTGGCGCTGATTGAACGCAGTGCGCAGCAGGCGCACGCGCTGCTGGGCGTAGCGCC
CTCGCTGCTGGTGCACGGCGGCGGCGCACCGGCGCTGATGCCGCTGCTGCCTGGCGCCGA
CTACCACCCGTCGCTGGTGCTGGATGGCCTCGCCCGCTGGGCGGTGCACCAGCCCGCAGG
CTAGTATCCGCGCATGCTGACCCGTGCCCTGATCGTCGTACTGGCCGTTCTCAATCTTGG
CGTCGCCTGCTGGTGGCTGCTGCGCGATGCACCGCAGCCGCCTGCGCCTGCACCGCAACC
GGCTGGCGTCGCCGAGCTGCGCTGGGTGCCCGGTGGCGCGGATGCCAATGCCGCAGCCGA
GGCCACCGCCGCCGCCCCGACCGCACCGCTGATGGAGCGCGAACCGGCCGCGAAGACCGC
AGTGGCTGCGACGCCCGCACCCGCGCCGGCCGTGCTGGCCAAGCCGGAAATTCCCAAGCC
GCAGACGGCTGACGCTACGCCGGTTGCTGCCGCCGCCAAGCCGGCAACACCGCCTGCACC
CGTTCCGGCACTGGAAAAGCCCGTAACCCCGCCCGCGGCCGCCGAGCCGCCGCGCTGCGT
CGCGCTGGGCCCGTTCGCCGACCGCGCTGCCGCGACCGGTGCGCAAGGCAAGGCCGGCAC
GCTGCTCAGCCAGGTGCGCCTGCGCGAACAGCCCGCTGCCAGCGGCAGCGCCCGTTACCG
GGTGATGCTGCCGGCCGCCGCCAACCGTGATGAAGCGCAGGCCACCGTGAAACGCATCGT
CGCCGCCGGCCTGAGCGACTACTACATCATCAGCCAGGGCGAGGAGGCCAACGCCGTGGC
GCTGGGCCAGTACCGCAACCGCGAAGGCGCCGAGCGTCGCATGGCAGCGGTGCAGGCCGC
CGGCTTCCAGCCGCGCCTGGTGGCCAGCGGCGACGCCGGCCAATGGTGGCTGGAAGGGCA
GCTGGCGGCGGGCACGCAGCCGGCCCAGGCCCAGCAGCGCAGCGGGGCGGCACAGAGCCG
GTCGCTGGACTGCACGCGGTTGCGCTAGAATCCCCGGACCGCGGCGCTGCCGCCGGTGCA
CCACCCATGCCGCTTTAGCTCAGTTGGTAGAGCAACTGTCTTGTAAACAGTAGGTCATCC
GTTCGATTCGGATAAGCGGCACCATCTCCATGAGTCAGCGCTTCTTTGCGCTGCGCCAGG
TACTGGCCCAGTGGCTCGAAAGGCAGCACACCCGGTGCCTCGGCAGTCTTACCTTGAGAA
TGATGGTCCGTCCTGCGCATGGACCAGCTGCGCTGGCTGCTGTTCAAGATTTGCCGCCAA
CGAATCAGCGCGATGAAGGGACTCTGCTTCAGGCGCGCGAAGCGCGTCCATCGTATTCAT
GGTTCCACGGCGTTGGGCAGGATCGTCCATCGCTCCCTCGACAAGGAATACTCTCTCGCC
ACGTGCAAGGGACTCTGTCGGGTTGTTCAATACAACGTGGTCAACTCTTGAAAGCCCTTG
CTCCTTCGCGAGCACCAGCAAACTCGCGGACATGCGTTGGCTTGACTCATCCCACTGCTT
CCCGCTCTCGGCGTCCAGGCGTTCCACTCCCGCTCTTATCTGCATGTAGAGCGAACGATC
GGCATCGTCGAGTTCAGCGACTGAGAAAGCTGTTCGCTGCATTGAGGGTAAGTTGACATT
GGCGGCGGTGACTCTTTCCTCGACCGTAGTGCGCTCGGCGTCAAATGCTGGCTCGGGCCT
GCGCCGACGTTGCGTGGGCGCTATGTGCTGGTCATAGTGCGCGCCATAATAGAGCTCGTA
CGTCGCATGAGGGCCAACCGACGGAGCCTCCGTCTTGAACACGTCAGCGATCTGACTTAG
TGCTTGGTTACGGTTGATCTGCCCTGCCTCGAGTTTCGCCGCAATGGCTCCATACTGCTG
GGGGCGATCGCCTGTGCCCGACACGCCAATGTTTGGTCCTCCGGCTGCGGTGATTTCACG
CTGGACCTGGACATTGCTGAGCGTGGCAGCTGCTTCTCCTCGCAGCGAGGTGTTCACAAA
GGACTGCTTAGACGCCCGATCTGGTTGCTCGGTGAAGAGGTGATGCCCAATTTCATGAGA
AAGAGAACGTGCGATTCTGGAGCCTTGCCCGATGGCGTTCTCGTCAATGACGATCTTCAC
GCCGGGAACAAGATAGGTGCCGCCACCGGCTGGCCCCCATTCGACACCCAGGTTGTCGTG
ATCAGCCTGTGCAAGACCCGCTCGAAGTGTTGGGGATTTGGTCAGAAGCGGTACCAGCGA
AGGATCAACCAAAGGTGAAGCCGGACGACGTGTGGCCTCTGGTCGGCCACTCTCCTGCGG
CTGTGACAGTGCAAGTTCTTCAGCACGCTCCATGGTGCGGCTCCTTCGCAATGACAGGGA
TCAGCGCTGACTGATCGATACGTAGGTCAGCGTCTTGTGGTCAAGGGAGAGCCCGAGCAC
TACCTTGGCACTGTTCACCTGAGCAGACCAGTAAGGGCGGGAATCAGGCGCATCCGGATG
GGGTGGATACATGGCGGATTCCTCCCAGATGATTTCTCCGAGCGCGATGCTCGGTGGGGC
AACCTCAAAGACCAAGGTCGCGTGCGTAGGATCGTCGGCAGGACTTCTCAGCGTGATGTT
CTTGATCTCAAGTCCGCCCAGCATGCCGCGTTCTGCGGTCCGCTCGTCCCTCAAGCCTTG
TCGATTCGGTTCTCCCAGGTGTGTGTGGAGCTGTTCATTCAATGCGTCGACATCATCAAA
ACGCACCTTGGTCAAATGCTCGATATCGTTCTTGAACCGCTCCATACCAGTTTCACTCCC
TGATTCGACGGGCTGTTTTTGATTTAGATGATCTGATGGGCGTGGCGGCGCGGCGATTGA
ACATGCTGCCAGCACAAGCGCCGGAACAGCGATCGCGAGGCGACGACGCACTGCTATCCA
GAGGTAGCGCCGAATTCCACGTTTTGATGAAGAAGCGAGTTTCTCGACCCATGCATTCAT
GAAAACGTCTCTCGCGCCAACGTCACGCTCTTGAATCTAGCACAGCGTTTTGTGAGCACG
GATCGGGTTCCCGTGAAAAATGAGCTACTGAAAACGCACCCGGTTCCACTTTCCAGTTTG
AAAAACGCGGCGTCAGCTGTGAGGGAGGGAACATCACACGGAAGGCCGAGCACACCTCCA
TGCGCGCAATCCGATAGTTGAAAGACTGTAGCCAGTAGGCTACAGTCCTCCATGAAGATC
CAGCGTACCCGTCAGTTCGCGACATGGATTGACGCTCTCAAGGACGTAACCGCACGCGCT
CGCATCCTGGCCCGTATCGGTCGGCTCGCTGAAGGCCATCCGATGATCACCGCTATCTGG
CGGATGGCGTTTCTGGATTGCGTATCGATGCAGGGCCGGGCTACCGCCTGTACTACACCC
AGCGCGGCAGGCAGTGGGTGATTCTTCTGGTTGGAGGCGACAAGGTTCGCAGCGGCGCGA
TATAGAGACGGCCAAGGAGATTGCACGTGCCCTGTGAGCGTCGAACCGGCTGTAGTCGAA
ACGAATCAATACCGAAGTACTGGAGCTGTTCCATCATGGCCACTAAGAAAAAAGTCGAAC
TCAAAGCAATTGATGTGGCCGAACATCTTCGGACACCCGAAGAAATGGCCGCCTATCTCG
ACGCCTGCATCGACGAAAGCGACGGCGATTCGGCATTCATCGCCAAGGCGCTGGGCGATA
TCGCCCGTGCCCAAGGGATGAGCAAGGTCGCACGTGCGGCGGGTCTGTCGCGGGAGAGCC
TGTATCGCGCACTGTCCGGCGAGCGCAGCCCCGATTTTTCGACCATCCTAAAGGTGACCC
GGGCACTTGGTGTGCGATTGCACGCCAGAGCTGTGTAAAGCATCAGGGCATTTCGCTCAA
GCTTGGCCATCTCAGAAAGTTTGGCGCGAACAGGTTCAATCAAACCGGATGATGCGGATC
AACCCCTTTGTCGAGGATCCGTCTCCGAAGGCGGCCACCGTGCCACAGGGGAATACCTCT
TTCGCACCGTCGTGGTTGATGAATGAGATCGTGCAGTGTGCCCGCGTTCCCGGCGTGATC
CGGGTGATGCCGCAGTCATTCAAGACGAAGCCGTACCACATAAGTTCAGGGCTTATCGAA
AGCGCCATGGGGCGCGCGGTGGAGGCGATCATCTCGGCAACAGCGCCGCCGCGCGAATCC
ACTTCGTCCAGCCGCAGCTCAACAAAAACAGGTTTCAGGTTTGGATAGGGTGTGCGCATT
TCAGGAGTGGGTTAGCCTGATTCGATAGCCGGGGTAGCGACGCATTGACGCTGTGCGTTG
GAATCCCACCTTTCTGCATTACTGAGCCCCCTGCACCTGCAACGCCACATACTCCGCCAG
CCCCCGGCAGGCCAGCATCAGTCCTTCGCGCGTGCCGTCGCCGATGTCGTCTTTCTCTTC
CCCGTCCACGCGCACGCGCTCGGCGGCGTGGTACAGCTCCAACAGCGACACCAAACCCAC
CGCAGCGCGATCCCGGCGTGCGGCGGCCACCGCCTGGCCGGGTGTGCTGGCGGGCCCCGT
CCACGGCTGTCCATCGGCGGCATCACCGGCGCGGATGCGCTGCAGGCAGCTGGGCAGGTT
GATGGACGCAGGCGCTTCGTTCGCAGCGGCGAAAGCGGCTTCCAATGGCTGCGCCAGTTC
AGGTGGCAGGCGTAGAGCCGCCTCGCCCAGGGTGGCGGTCAGGTACGGGTGGTGGCTTCT
GGACATGCAGGCATCCTCGTCAGGAACAGAGGTGCCGCCACGGTAGGGTGGCGGGCGATG
CGTGGCTTCCAAGACCGGGTCAACGAATCGGCGGGCACGAGGCCCCCACGCACCGCCCGC
CGTCGATCGGCTAACGGATTGCCAGCCGGCGCCGCACCTGGAAGGACGACGCCGGCTGGC
AAGCGTATACATCATTGACAACACGGGCTTGGAAGTCCCGACCACCTGTGCAGGTGGCGA
TTCATCATGCGCAGGCGAAATCCCCGCCTGCCAGTCGTTTGTTTCGATGGCATCGGGCGA
TCTGAAAGGAAAAATGAATTATCGCGATTGGCCTGTTTCGAGCAGTGCAAAGCCAAAAAC
GACAGTTCGTGCGGTGCCGCAGCCCACGACACATCCGGCTGTGCCATTGCTGTCGCACGG
CACATCGCGGCCCACGACGTAAAGCTGGCTTAACCGCCCCGGCAGGGCTCCAAGAGCACC
CTAGCAGACCTGAATCCCCCGCGCGTGTCACCGGGTTCTTGATATTCCTCACGGACAGGC
CGCAGCGCTCCACCGCATACTGCCGCCACACGCCCACCCAGGGCCCCCTCGGGATCCGCA
CATGCGTCGCCACGCCCTGTCGCTCACCGTCGCACTGGTATCCACCGCTTTCGTGGCCCC
GGCCATGGCTGCGGTACCGTTCTTCAACGCCAGCTGCCCGGGCGGCATCGACGTGCACGC
CGACGAAGGTGGCCCGGTCTACGTGCAGGGCCGCGAGGCTGCGCTCAAGCACTTCAACGA
CCGCTACTTCGAAGCACGCGATGCCAATAGTGGTGTCACCCTGTCGATCAGCCGCAGCGA
TGACGGCACGCCGCAGATCAGCTATACCGGCCGTGGCGGCGCCAATGGCATCTGCCAGGT
CAGTACTCGCGGCACACCCGCGCCTGCCGCAAGTGGCGCGCAATCTCACGACGCCGCCGG
TGGCGATGCCGCGCTACCGCGCGAAGTCACCTGCGAATCCACTGACGAGCAGCAGGTGTC
GTGCGATCTGAATACTCGCGGCAATGTGGAAATCGTGCGCCAGCTCAGCCGCACCCGCTG
CGAGGAAGGCAAGAACTGGGGCCTGTCGCGGCACTCGGTGTGGGTCAATGGTGGATGCCG
CGCGGTGTTCCGCAACGTGTCTTCGGTGACCACCCCGGCGCCGGCAGGCGATACCGCGTT
GGGCGCCTGCAACATGCGCAAGGGCGCTCAGGGCGCACTGGTCACCCAGATGCCGGTGGG
CAGCGATTACCAGGAACTGATCATCGATTATCCCGATGGCCGTTTCCTGTGCATGATGCG
CAACAGCGGCCAGGTGCAGAGCCTGACGCCGGTTCGCCACCGCGGCGGTTGACGCGCAAC
GGCACATTCGGCGTTGGCGTATGTCCGGAACGGGGCAACGCAGCACGCATTGCCCCTGTC
CCGCTATTGCTGATTCACCGGGTCATTGCCCTTCTTGTAGGTGTACCCGGTGACATCCCA
GCCGCCGCCATGGCCGGACGAGGGTTCCACCCAGGTGAATTCCCACGTCTGCAGGGAGCC
GTCGGGAAGCAGGTTCTCCACCCGGTAGATCTCACCGGGAATGCCCTGCTCCGGCAGCTT
GCCGGGAATCGATTCATCCGCGCGTGCAGACCCGCGCCCCACCGAGAATGCACGCCGTTC
CACCTGTACGTTGCCGTAGCCCTGCGGGGCGAACGACGGCTTTACCCGCTGCGCCACCCA
GTCGAGCACCTGGCGTGCGCTCGCCGTCTGCATGGGATACGCGTCGGTGGTCACCGTATG
CGTGATGCGTTGCGAGGAGGCATTGGCAGCTGCCGGAAACAGTCCGCCCAGGGCAATTGC
CAGTACCGCAAATCCATTGAGTGCATGTTTCATGTGCGTCGTTCTCCAGGGTTGGGGAAA
TGAAGCCGCACCGTCCGGGTGCCGACGCAGGGTGGACACAAGGACCGCCGTGGGTAAGAG
GCGATGCCGACTCGGGTGTGAAGTGGATCAAGGAAGGGCGGGTTCCTGACCGCTCAGCGC
TGGAATCCCTGACGGGGGCGCCTTTGTGCTCGCGGCGATCCGGGTATTGCCCTGCTGCAC
CGCCGCGAGTGGTGTCACACAGCTCTGGCTAGACTGTGCTTCTTTTTTCCCACCGCAGGA
GGCACCCATGGCCCATCCCATCTCCGTATCCCTGATTGGCGTTCCCACCGATGTCGGTGC
GGGCCATCGCGGTGCACGGCTGGGGCCGGAGGCGCTGCGCGTGGCGGGCCTGCCGGAGGC
GCTGGAAGCACGTGGTGTGGACGTCCGTGACGTGGGCAATCTGGATGGCCCGCGCAACCC
GTGGACCGCGCCGGTGGAAGGCTACCGCCATCTGGATGAAGTGGTGGCGTGGAACCATGC
ACTGATGGAAGCCAGCTACGCCGAGCTGCAGGCCGGCCGCATGCCCATCATGCTCGGCGG
CGACCACTGCCTGGGGATCGGTTCGATCACCGCCGTCGCGCGCTGGTGCCGCGAGCAGGG
CAAGACCCTGCGCGTGCTGTGGCTGGATGCGCACTCGGATTTCAACACCAGCGATGTCAC
CCCGTCGGGCAACATCCACGGCATGCCGGTGGCCTGCCTGTGCGGCCTCGGCCCGGAGGC
GCTGACCCACCTGGGCGGCAGCGCACCGGCGATCACCCCGGCGCAGATGCACCAGATCGG
CATCCGCTCGGTGGACCCGGAGGAGAAGCGCCTGATCAAGACCCACAAGGTCGATGTGTA
CGACATGCGCTACATCGATGAGAACGGCATGAAGCGCGCGGTGGAAGCGGCGCTGGCCGG
CATCGATGAGAACACCCATCTGCATGTCAGCTTCGACGTCGACTTCCTCGACCCCAGCAT
CGCACCGGGCGTGGGCACTACGGTGCCGGGTGGGGTGAACTACCGCGAGGCGCAGCTGGT
GATGGAGATGATCGCCGACACCGGGCGCATGGGATCGCTGGACATCGTCGAGCTCAACCC
CTTGCTGGACAAGCAAAATGCCACCGCCGAACTGGCCGTGGACCTGGTCGAAAGCCTGTT
CGGCAAGTCCACCCTGATGCGCGACTGAGGGCCTGGCCTGAACGGATCGCCGATCCGTTC
ACACCCGCTCCACGCCGCTGCCGCCAGATTGCACTTCACGCGGCGGCGGTGGCAGTGTGC
CCTCCCGCCGAGCGACAGAACCCCATCCGCGAATGAAGCGGTGTAGCGGCGAACCCAAGG
AGAAGCCCATGAAGCGCGTAGTTGCCCTGATGCTGTTGTCGATGTTCTCGGTGGCCCTGC
TGGCCGGTTGCAATACCGTTGCCGGTGCCGGCAAGGACGTGCAGAAGGCCGGTGAAAAAG
TTGAGGACGCCGCCAAGGGCAAGTGAGCCCGGCGCGGATTGGAAAGCGAAAAGGCCGGGA
ATCTTCCCGGCCTTTTTTGTGCGCGCTGTTTGCCGCATGGCCGTCGAAGCGGAGTGAACC
ATTCAAGCAGGTGAGCATGTATTTCATTGCCGGTTGACCGGTACTCAACAGCCGCTGCGC
GAAGCTGGAGCCACGGTAAGAACGCCGTTGCAACCAAGGACTCCCAGCAATGAACAAAGA
CATCATTTCCGGCAAGTGGTCGCAGCTGAAGGGCAAGGCCCAGGCCAAGTGGGGCGATCT
GACCAACGACGACTTCGATGTGGCCGAAGGCAATGCCGAGTATCTGGCCGGCCGCCTGCA
GGAACGTTATGGCTGGGCCAAGGACCGCGCGGAGAAGGAAGTGCGCGAGTTCCAGGACGC
GGTGAGCAAGGACTACCCGGACTACAAGTAAGCGCTTCGGTTTCCCCCACAACACGACGC
CCGCACCGTGAGGTTGCGGGCGTCGTGTTGTCTGCGCCGGACGATCAGCGCGCCGGCGGG
TCCGGCACGTAGCGGTTGGGGAACGCCTGCGGTTCGCGCGGCAGGCGCGAGGGCGAATCC
ACCAGGATGCCGCGCGCACGCAGGTTGCGGGCGCTGTCGTAGCGCAGCTGCAATACCTGT
GCGGGGCTGCGGCTGGCGCGCTCGAAGTCGGTATCGCGCACCGAGGACTGCTCGCGCGCA
CCATGGCCGGTACCCAGCGCTGGGGCCTGCGACTTGCTGGCGTAGCCTTCGATGCGGCTG
GCATTGGCACTGGCACTGGCATCGGCCGCCGCTTCGGCCGCCGGGGCCGGCAGCGGCAGG
CCACGGCGCAGGATCGGCTCGGGGCGCCAGCGACGTGCCTCTTCGAACACCGCCACGCCC
ACAACGCCGATGTTGTCCGGGCGGCCGGTGCGGCTGGCATAGCTGCCGCTGGGGCTGCTG
AACACGAACTGCGCCACTTCGTCCTGGCTCTTGCGCCAGCCGGTGATGTCGGCGCGCTGG
CCGGGGTTGAGCACGTAGCCGGTCTGCGAGGGATCGGCATCCTCGCCGGAGATGGCGTTG
ACGCCGTCCACCGACAGCACCACCAGCACCCGGCGCGGGCTGTCGTTGTACAGGCGCACG
GCGTAGCGGTGGCCGCGCTCGCCGACCACCCAGCGCTGGCCCTCGGCGGGGTAGCTGCGC
AGTTCGGTGCCACGGTCGCGGTCGACCAGGGTCATGCGCACCGGGCCGCCTTCGTAGGCC
GGTGGCGGAGGCGGCGCCGGGCGGAAGCCGGCCAGGGGCAGGATCAGCAGCAGGGGCAGC
AGGCGTTTCATCGGGCGTCTCCAGCGGGGTTGGGTGAATGAACGCACCGCAGGCCCTGAC
GGGGTTGGTGGCGTGCAAGGTAAACTGGCCCCGTTCATCGAAGGTTACCCCACGCAGTCA
TGACGACCCGAGTCCTTACCGGCATCACCCCCTCCGGCACGCCCCACCTGGGCAACTACG
TTGGCGCCATCCGTCCGGCCATCGCCGCCAGCCGCGCGCCGGGGATCGAGAGCTTCTTCT
TCCTGGCCGACCTGCACAGCCTGATCAAGTCGCAGGACCCGCAGCGCACCCAGCGCGCGA
CCCTGGAGATCGCGGCCAGCTGGCTGGCCTGCGGCCTGGACCCGGAACACGTGTGGTTCT
ACCGCCAGAGCGACATCCGCGAGACCACCGAGCTGATGTGGTTCCTGACCGCCATCGCCA
GCAAGGGCATCCTCAACCGGGCGCACGCCTACAAGGCGGCAGTGGACAAGAACCGCGAGG
AAGGCGTGGACGAGGACGCAGGCGTCAGCGCCGGCCTGTTCATGTACCCGGTGCTGATGG
CCGCCGACATCCTGATCTTCAAGGCCAACCAGGTGCCGGTGGGCCGTGACCAGATCCAGC
ACATCGAGATGGCGCGCGATTTCGCCCAGCGCTTCAACCACGTGTACGGCAAGGAGTACT
TCCCGCTGCCGGACGTGGTGATCGATGAGCAGGTGGCGACGCTGGCCGGCCTGGATGGCC
GCAAGATGAGCAAGAGCTACCACAACACCATTCCGCTGTTCGTGCCGCGCGAGGAGCTGA
AGAAGCTGGTGTTCTCGATCCTGACCGACTCGCGCGCACCGGGTGAGCCGAAGGACACCG
AAGGCTCGGCGCTGTTCCAGATGTACCAGGCGTTCGCCACGCCGGAACAGACCGCAGAGT
TCGCCAAGGCGTTCGCTGCCGGCATCAGCTGGGGCGACGCCAAGCAGCAGCTGTTCGAGC
GCATCGACAGTGAACTGTCGCCGCTGCGCGAGCGCTACAACGCGCTGATGGCCGAGCCGG
AGAAGATCGAAGCGCTGCTCAAGCGCCGTGGGCAGCAGCTGCGCGAGCAGTTGGCGGCAC
CGCTGCTGGAAGAACTGCGCCACGCCGTGGGCCTGCGCGACCTGTCCACGGCGGGCAACA
TCGCCAGCGAAGATGCCGGCGTGGCCCGCGTGGCGCCGCCGCAGTTCAAGCAGTACCGCG
AGAAGGACGGCCGGTTCTACTTCAAGCTGACCGCCGGCGACGGCACGCTGCTGATCCAGA
GCGAAGGCTTCGATTCGCCGCGTGATGCCGGCCAGCTGATTGCCGTGATCAAGCAGGCCG
AGCAGGGCGACCAGCTGCAGAGCGAGCTGTTCAAGCTGGACGCCGAGGTGGACGCCGTGC
TGGCCGCGCTGGCCGTGCTGCGCGAAGCGGCCTGATCGCCGGGCCTGCCTGCCCTTTGTA
GAGTCGAGCCATGCTCGACTTTGCTCCGCCCCTGTAGAGCCGAGCCCGTGCTCGGCTGGG
TAGCAACGCAGCCGAGCATGGGCTCGGCTCTACAGGGACGCCCCCGCCGGCACGACCGTG
GCACAGCACCCATGGCATGATGTCCGCGCGCCGCCGGCGCGATGACATGGAGTCTGCGAT
GGCCTGGTTGTCGCTGCTGCTGTTCCTGCCCTGGTTCCTGCTGCTGGGCAGCCTGTACTG
GCTGTTCCCGCGCCAGCCGCGTACCGCGCGGCGGCGCCTGTTCGATGGCACCACCCTGGT
ATTGGCGTTCGCGCTGAGCATTGTGTCGATGCTGTGGGGCTACCGCATCGGCGTGGTGCA
ACCCGGCGCCGGCCCGATCTGGCCGCAGGTGCTGGCGGTGCTGTACGCCTACGGCGCGTT
CCTGGCGGTGCTGGTGCTGGCGTTGCTGCTGCGACCGCGCTGGCTGGACCGGTAACCCCG
CCTTTGCAGAGTCGAGCCATGCTCGACTGCACGCGCCCTCTGTAGAGCCGAGCCCATGCT
CGGCTGATGTCTGGCAGAAAGGCAGCCGAGCATGGGCTCGGCTCTACGGAATCTGGACTC
CGACCAAAGCCGCATCGAACCCGGGCCGCCTGCGCGCCTACCATGGGCGTCTGTTCCCGA
TCCTGCCAGGTGCGTGCCGATGACCGCCGACCCCAGCATCCACACCATCGATACCGGCTT
CCAGCGCCCGGACTTCGACGCGGCTTACCTGATCGTTGAAAACGGCCGCGCCGCGTTTGT
CGACTGCGGCACCGGCCTGTCGGTGCCGGCGATGCTGCAGGCGCTGGCGGATGCCGGCCT
GGGCGTGGAAGCGGTGGACTGGTTGCTGCTCACGCACGTGCACCTGGACCACGCCGGCGG
CGCCGGCCTGCTGATGCAGCAGCTGCCCAACGCAAAGGCGGTGCTGCACCCGCGCGGTGC
GCCGCACATGATCGACCCGACCCGGCTGATCGCCGGTGCCACGGCGGTGTATGGCGCCGA
CGAGATTGCGCGCAGCTATGGCCGCATCGAGGCGATTCCGGAGTCGCGCGTGGTGGTGGC
CGAAGACGGCCACCGCATCGATCTGGCCGGCCGCGAGCTGGTGCTGCTGCACACGCCGGG
TCACGCGCTGCACCACTATTGCGTATGGGATGCGCGCAGCCGCAGCTGGTTCACCGGCGA
TACCTTCGGTATCTCCTACCGCGAGCTGGACAGCGCGCAGGGCGCTTTCATCTTCCCGAC
CTCCTCGCCGGTGCAGTTCGACCCGGAGGCGATGAAGGCCTCGATCCAGCGCATGCTGGG
CTACGGCCCGCAGGCGATGTACCTGACCCACTACGGTCGTGTGGAACAGGTGGAGAAACT
GGCCGGCGACCTGTTCGAGCAGATCGATGCGATGGCCGCCATCGGCCGCCAGTGCGACGG
TCGACCGGACCGCCATCGTTGCCTGTTGGCCGCGTTGCAGGCGCTGTATCTGGAACGTGC
ACAGCTGCATGGCTGTGCGCTGGACGATGCGGCAGTGACCACCGTGCTGGCGATGGATAT
CGAGCTCAACGCACAGGGCCTGGCCTGCTGGCTGGATCGCATCAGCAGGTAGATCCACGC
CCTGCGTGGATGACGCAGGCCCAAGCCGCGCCGTGATGTCACGACCACGTTACACTCTGG
TGACTTCCAAGCTAGCCGTGGTACTGCCGTGAATCCGATGCGCGTGTTGCTGCTGTCGTC
CTGCCTGTTCGTCGGTGGCCTTGCCCATGCGGCCAACGACCTGCCGGGTGGCGGCATCGA
TCCGCAGGCGCTGTCGCGCCATGTGCGCGTTCTGGCGTCGGATGAATTCGAAGGCCGCGC
GCCGGCCACCGAGGGTGAAGAGCGCACGGTGCAGTACCTGATCGAGCAGTTCCGCAGCTA
CGGCCTGCAGCCCGGCGGCGTGGATGGCAGCTGGGTGCAGCCGGTCCCGTTGGTGCGCGC
GCAGCTGGACGGCCCGGCCAAGGCCAGCCTGTCGCTGAAGCAGGGCAAGCGTGCGCTGGC
CAATGGCGTGGACGTGACCCTGCAGAGCCTGCAGCCGCGCAAGCGCGTGCAGATCAGGAA
TGCGCCGCTGGTGTTCGTCGGCTATGGCATCGATGCGCCGGAACGCCAGTGGAACGACTA
CAAGGACGTGGACCTGCACGGCAAGATCGCCGTGGTACTGATCAACGATGCCGATTTCGA
AGCCGATGCACCGGGCGCATTCGACGGCAAGGCGGTGACCTACTACGGCCGCTGGACCTA
CAAGTTCGAGGAAGCCGCACGCCGTGGTGCCGAAGGCGTGCTGATCGTGCACGAGACCGC
GCCGGCCGCCTACGGCTGGGCCACGGTGAAGAGCTCGGGCACATCGCCGCTGTTCGACAT
CGAGCGCGGCCAGGACGAGGCGATGGCGCAGCACACGCCGCTGCGTGGCTGGATGCAGCG
CGAGCTGGCCGAGGCGATTTTCGCCGACGCCGGCCTCGACTTCGATGCCGAGAAGCGCAA
GGCGATGCGCGCCGACTTCCGTCCTGTGGCACTGGACAACGCCAAGCTGAGCGTGGACTT
CGCGCTGAAGCGCGAGCAGGTGGTGACCCGCAACGTGGTGGCCAAGCTGCCCGGTGGCGA
GCATGGCGACGAGGCGGTGATCTTCTCTGCGCACTGGGATGCCTTCGGTATCGGCCAGCC
CGACGCCAAGGGCGACCGCATCCGCCGCGGTGCGATCGACAACGCCACCGGCGTGGCCAC
GGTGCTGGAACTGGGCCGGGTGTTCGCCGCCGGCCCGCAGCCGCAGCGCACGCTGTACTT
CGTGGCGCTGACCGCCGAAGAGAAGGGCCTGCTGGGCGCCAGCTACTACGCCGCGCACCC
GCTGGCGCCGCTGGACAAGACCGCCGCGGTGCTGAACATCGAGATGTTCAGCCCGGATGG
CCCGACCCGCGACATCGCGTCGTGGGGCAAGGGCCGGGTCTCGCTGGAAGGCGACCTGGA
ACGCGTGGCCAAGGCCCGCGGCCGCAGCTACAGCCCGGACCCGAACCTGGAAGCGGGCTT
CTTCTACCGCGCTGACCACTTCGCCTTCGCCCGCCTGGGCGTGCCGGCAATCACCATCGG
CCCGGGCCTGGACAAGCTGGACGGTGGGGTTGAAGCCGGCCGCGCGCTGCGCGAGAAGTA
CTTCGCCGATTGCTACCACCAGGCCTGCGATGCCTGGACGCCGCGCTGGGACCCGAGCGG
CCACGCTGCCGATACCCTGCTGGTCTACGATCTGGGCGCGGAGCTGGCCAACAGCCGCCG
CTGGCCGACGTGGGAAAAGGAATCGGAGTTCCGCGGCGCGCGCGACAAGAGCGAAGCGGC
CCGCCGCTGAGGTGGTGCCGGCCGCTGGCCGGCAAGTCCCTGCTCTTCCCGGAGGTTCAT
GAGGTTGCCGGCCAGCGGCCGGCACTACCAAAGGAATGTTGAGTTGCCGGCCAGCGGCCG
GCACGACCGAAAGAATGTGGAGGTGTCGGCCAGCGGGCGGCACGACCGGGTGTTCGTCAG
CGCCGGCGCAGCAGCTTCCACGCGCCCCAGCCGCTGGCGGCGAGCGCTGCCAGATAGCAC
GCCACCATCGTGCGCAGGCCGACCAGCGATCCGCCGTTGACGCCGCGATGCAGGCGCAGT
TGCAGCGAGCTGTGGCCGCTGCCCAGGTCCACTGCCAGCTGCAGCGCCAGTGCGGCGCAG
AACAGCAGCAGGGCGATCCCGAAACCGATGCGTGGCCATGCGGCCTGTGCGCTGGGGCGG
CGCAGCAGCCAGGCCAGTGCCGTGGCTGCGGCCAGCGTCACCGCGATCCACATCAGTGGA
GGAGCGGGAGACGCAGCGGCCACCGGCATTGCACCGGTGGCCGCGATCAGGGCAACGCGC
TTACTTGCGGGTGCCGTCGAGCCAGTTCGGGCCCTTGTTGGTGAGGAAGAACACATAGAC
CACCAACGATACCGCGATCGTGGCAGTCACGTAGAGGGCGAACCAATCGACGTGGCCGGT
CTTCAGCGCGCCCTGGTACAGCAGCGGGGCGGTGCCGCCGAACAGCGAGTTGGCCAGCGC
ATAGCCCAGGCCCACGCCCAGTGCACGCACGTGGGTGGGGAACAGTTCGGCCTTCACCAC
CGCGTTGATGGAGGTGTAGCCGGTGAGGATGACGAACGCCAGCGCCAGGGTCAGGAAGGC
AAGGGTGGCGTCATGCTGGTGCGGCAGCTGGGTGATCAGGTACCAGCTGTACAGCACGCC
GCCGACGCCGAAGAACACCAGCAGGGTCTTGCGGCCGATGATGTCCGACAGCCAGCCACC
GACCGGCTGCAGCACCATCAGGAAGGCCAGCACGCCCAGGTTGATCAGGGTGCCGGTCAT
CGGATCGTTGCCGGCGAAGGCGCTCTGGATCATCTTCGGGCCGTTCACCGAGTAGGTGTA
GAAGGCCACGGTGCCGCCGGCGGTGATCAGGAAGCACAGCAGCAGCGGTCGCCACTGGTG
CACGAACAGCTCGTACATCGAACCGGACTTCTGCGCCTTGCCCTCGCGCGCGGCCTCGAT
GGACGACTCCGACAGCGACTCGTCCATGCCACGGCGCAGCCAGAACACCACCACCGCGGC
GATGCCGCCGATGCCGAAGGCGATGCGCCAGCCCCACTCGGAGATTTCCGGCTTGCCCCA
GAAGGTCAGCATCAGCAGCAGGGTCAGCTGGGCCAGCACGTGGCCGCCAACCAGGGTGAC
GTAGTGGAAGGACGACAGGAAGCCGCGGCGGCCGGGAATGGCGGCTTCGGACATGTAGGT
GGCGCTGGCGCCGTACTCGCCACCGGTGGCGAAGCCCTGCAGCAGCCGTGCGAACAGCAG
GATGACCGCGGCCCAGATGCCGATGCTGGCGGCGGTGGGGGTGATGGCGATCAGGAACGA
GCACAGCGCCATCAACGTGACCGAGACGGTCAGCGCCAGGCGGCGGCCATGGCGGTCGGC
GAAGCGACCGAAGAACCAGGCGCCGATCGGGCGCATCAGGAAGGTCGCGGCGAAGATCGC
CCACACGTACATCGTGGAGTTCTTGTCGTCGGGCGAGAAGAACTGCGATTCGAAGTACAC
GGCGAACACCGAGTACACGTAGACGTCGTACCACTCCACCAGGTTGCCGGCGGAGCCTTT
GAGGGTGTTGGAGATCGACCGCCGCAGGGCGGCGCGGTCGTTCGCGGGGACAGCAGGTTG
GGGCGTGGTGCTCATCTGGGTGGGAATCCTCGATGCGGCGCGTCCGTGCGCAGGGAAAAC
GGCGCACGGCCTTGGGGCGGCGCGGCCGGGCAGCCCTCTTGGTACTGCATCGACCGTCAA
CACGGGGTAGCAGACCAGAGCAGGGTGCATGGATGGATGACAGCGTGCCACCGTATGGGG
TCCCGGACCATACTCAAAACGTCCTAGAATCCGCCTTCCCCCGGCTCCCTGGTGTGTCAT
GTCGGTTCCCCCCTCTTCGTCTGCGGCTGCCCCCCGGGGTGGCCTTGTCGCGCTGGCACT
GCTGCTGGTCTACGTGGTCTGGGGCTCGACCTACCTGGGCATCGCCAAGGCCCTGCACGG
CGGCGCACTGCCGCTGACGATGGTCTCCGGCAGCCGCTTCATCATTGCCGGCGGCCTGAT
GTTCCTGGCGCTGCGCCTGTTCTGGAAGCTGCCGAACCCGACCCTGCGGCAATGGCGCAA
CCTGGTCATCATGGGCGTGACCATGCTGGTGCTGGGCAACGGCATGGTGGTGCTGGCCGA
GCGTGAGGTGTCCTCGGGCCTGGCCGCCACCGCGGTGGCCTCGGTGCCGCTGTGGATGGC
GCTGTTCTCGGCGCTGCGCGGGCAGCATGCCAGCCGCGGTGAGTGGCTGGGCATCGCCAT
CGGCTTCCTCGGTGTGGTCTGGCTCAATGCCGGCAGCAGCCTGACCGCCTCGCCGACCGG
GCTGGTGCTGCTGCTGATCGCGCCGATCGGCTGGGCCTTCGGTTCGGTGTGGGCACGCGG
GCTGGACCTGCCGGGCCCGTTCATGACCGCGGCCGGGCAGATGATCTGCGGTGGCGTGCT
GCTGGTGCTGATCGGCCTGGCGGTCGGCGAGCGCCCGAGCACGCTGCCCGATACCGGTGG
CCTGCTGGCGATGGCGTACCTGTGCGTGTTCGGCTCCATCGTCGCGTTCACTGCCTACGT
GTGGCTGCTGCAGAACGTGCGTCCGGCGCTGGCCGGCAGCTATGCGTACGTCAACCCGGT
GATCGCGGTGCTGCTCGGCGCGCTGCTCAACGGTGAACGCTTCGGCTGGCGCGACCTGCT
GGCGATGGCGGTGATTCTCCTGGGTGTGGTGGTACTGACGATGGCAAGGACGCGAAAGAG
ATGAGCATGGACGAGAAAGAACAACGCCGGGGCCTGCTGGTCACCGCGTCCACCTTCGTG
ATCTGGGGCCTGGTGCCGGTGTACTGGCACCTGCTCAACGAGGTGCCTTCGTTCCAGATC
ATCGCCCACCGCATCATCTGGAGCACCGTGCTGGTGCTGGGCTGGCTGCTGATCAGCTCG
CGCCTGGGCTGGTGGCAGAAGATCGCCGCGCAGCCGCGCGCGCTGCCGATCCTGCTGGTG
TCGAGCCTGACCATCGCCTTCAACTGGGGCCTGTACATCTGGGCGGTCAACGCCGGCCAT
GTCATCGAGACCAGCCTGGGCTACTTCATCAACCCGCTGGTGAACGTGCTGCTGGGCGTG
CTGGTGCTGAAGGAACGCCTGCGCCGCCTGCAATGGGTGGCGGTGGCGATGGCGGCGGTG
GGCGTGGCCTGGCTGACCATCGACGCCGGCACACCGCCGTGGATCGCGCTCGGCCTGGCT
TGTTCGTTCGGCCTGTATGGGCTGTTGCGCAAGCTGGTCTCGGTCGACCCGGTGGCCGGC
CTGGGCGTGGAAAGCATGTACCTGTTCCTGCCGGCGCTGGCCTTCGCGATCTGGGCGGAA
AACGGCCATGGCGGTGCGTTCTTCCATGGCTGGGGCTGGCGCAACGACCTGCTGCTGATC
TTCGGTGGCGCAGTCACCGCCGTACCGCTGATCGGCTTTGCCTACGGCGTGAAGCGCATT
CCGCTGTCGCTGGTCGGCATCCTGCAGTACATCGCACCGAGCCTGCAGCTGCTGCTGGGC
GTGTTCTTCTTCCACGAAGCGTTCGATACCGCCAAGGCGATCGGCTTTGCCGCGATCTGG
GCCGGCCTGATCCTGTTCGTCGGCGACAACATCCGCACGATGCGCGCCAAGCGCTAGCGC
CGGCGGGACTGCGGGGTCGGATCCCTCCGCAACGCGGGGGGCTCTGACCCTGTTCTATCC
GTCGCGGGGGGGGGCAGAGCCCTTCGCAGGGCGAAGGGATCCGACCCGCTTCCACCCAAA
AAAGAACGGCGCCCCGAGGGGCGCCGTTCTGCTTCCATCCACGGCCAGGAGAGAGGGATG
GCCGTGGCGGGAACGCGGTTGCAGGCTTAGAAGCGCTGCTGGTACTTCATGTACATGAAG
CGGCCGATGTCGAAGCCACCGTAGTAGGTGAAGCTGCTGTTCGGCTGGCTGTACATGATC
GGACCCTGGTGGTTGAACACGTTGTTCACGCCCAGCGACACGGTGCCATCCCACGGCAGG
CTGTAACGCACCTGCAGGTCGTGGAAGGTGTTGGAGCCCACCTTGTTGGTCGGCGACGCG
CTGGTGTACGACGAGTTGAAGCCCGGCATGTTGCACTCATCCATGTACGAACACTTCTCC
TTCATGCTGGAGTAGTAGCGCGCGGTCCAGCCGATGCCGAGGTCGCCATACTGCCAATCC
AGGTTGAAGGTGGAGCGCACGCGGAAGTCGCCGGCCCAACCGGTACGCTGTTCCACCGGG
GTGGTGGCGGCGCTGTCGTTGCGCTGCTCCAGGTAGTCGGTGTACGTGGTGTTCCAGTTG
ACGGCGAACTTGCCGAACGCGGTTTCCGGCAGGCGGTAGCGCACGTTGATGTCATAGCCG
GCGGTTTCGCGGTAGCCCGCGTTGACCAGCGAGCGGTCCAGCGAGTTGACCTGGCCGTTG
CTGCCACGGGTGAAGCGGCCGCAGGCGGCATCCGAACCCTGCACGTAGCACTGTTCCAGG
ATGTTGGTGGCCGACTCACCAACGATGGCGTTGTCGATGCGGATCTTCCACCAGTCCAGG
CTGACGTCCAGGCCCTGCACGAAGTCCGGGCTGTAGACCAGGCCGACGGTCCAGGTCTTG
GCGGTTTCTGGCTTCAGGCCCGGGTTGGAACCCGAGCTGAAATCGGTGGTGGCCTGCTGG
CCGGGCTTGGTGGCCACGCTGCCATCGCTGTTGAGCTGGCGGAAGTTGGCCGGCACCTTC
AGCGCCTGGCAGCGGGCAGCGACGGTCGGGCTGGTGGCGGCGGTACCGAAGGAGGTATCG
CACGGATCGGTGAACGAGTCGCGGCTGCTGACGGTGCCGCCGTACAGGTCATCCACGGTC
GGCGCACGGAAGCCGGTGCCGTAGGTGGCGCGCACCAGCAGGCTGTCGATCGGCTTCCAC
TTCAGGCCGAACTTGCTGTTGGTGGTCGAACCGAAGTTGTTGTAGTCCGAGTAGCGGCCG
GCCATGTCCAGCGACAGTTCGCGGGCGAACGGCAGGTCGGCCAGCAGCGGCACCTGCAGT
TCCAGGTAGACCTCGTTGAGCGAGTAGTTGCCGCGGGTCGGCTGGCCGCTGGTGCCGGCG
ATCTCGCCCTTCTGCACCATCGTGTCCGGAGTGTAGCTGGCTTCCTCGCTGCGGTGCTCG
AAGCCCATCGCGGCCAGGATGTCGCCGGCCGGCAGGGTGAACAGCGAGCCGGAGATGTTG
CCGCTGGCGACCTTGGTGGTGCTCTGCATCTTGTCGACGAAGCGGGTGAACAGGTAGTCC
TGCACGTCCTGGTTGCTCAGCGAGCCGGGTCCGGTGTAACCCATCGGGGCGGCCGGGTTC
CACGGCACGCAACCGGCGATCACCGCGCCCGGCGCACCGCAGCGGGCCACGTTGCCGTCC
ATGAAGGACGGGCCGACGGCCAGGTTGACGTGCGGCTGGTACATGCTGCCGGTACCGATG
CGCTCGCCTTCGTTGCGGTTGTACATGTAGTTGACGTTCCAGTCCCAGTACCGCGAACCG
GTTTCGAAGCTGCCTTCCAGACCAATGCTGGCGCGCTTGGTTTCCAGGTTGTTCTCGGTG
CCGCGCGGCAGTTCCTCGGTACGGTGCGCGAACAGCGCATCCTGGCCCCACAGGTTGAAC
GCGCTGTCCTTGGACAGGGCGGCACGGCTGCCATTGCGGGCCTGTGCGGCGCTGACCGAG
TACGGGTAACCGGCCAGGTGCTTGGTCGACTCGCGCTTGCTGTACAACGCGTCGGCGACG
ATGCGCAGGTTGTCGGTGATCGAGAAGCCACCGTTGGCGAACACCGAGGTGCGTTCCAGG
CCTGTCAGCAGGCTCATGTTCGACTTGGTGTTGGCACCATCAGCCGGGTCCGGCGCATGG
AAGTTGCCGGCCTTGCCCGGGTCGCCGCCCGGGCCCACCGTCAGGTTCTTGCCACCGACG
GTGACGTAGCCCCACGGGGTGTTGCCATTGAGGCCATCGTTGGGGTGGCGCGGGCCGTTG
GTGTAACGGCTGAACGCGCGGTCCTTGCCCAGCACCTCATCTTCCTTGGTGCGCTCGGCG
CCCACGCTGAACCAGCCGCGCTCGAAGGTCTTGCCGAAGGTCGCGCTGTAGGCGCGCTTC
TGGCCGTCACCCTGGCCGTACTGGCCGACATAGACGCTGGCTTCGCCACCATCGAAATTC
TTGCGGGTGATGATGTTGACCACGCCGGCGATGGCATCGGAGCCGTACAGCGCGGAGGCG
CCGTCGGTCAGCACTTCCACGCGCTCGACGATGGACGACGGGATCGAGGCCAGGTCGGAG
TAACCGCCGGCGCTGACGCCCATGCGGCGGCCGTCGATCAGCACCAGGCTGCGTTCCGGG
CCCAGGTTGCGCAGGCTGACGTACATGCCGCCGAAGTCGCGCGAGGAGGTCAGCGACGAG
GCGCGGCTCATGCTCGGCGCACCGGCGGCAGGAATGTCCTGCAGGATGTCAGCGACGTTG
ACGTAGCCCTTCTTCTCGATCTCGGCGCGGTTGAGCGCGACCACCGGCTGTGCGGTTTCG
ACACTGGCCTGGCGGATGCGCGAGCCGGTGATTTCGATGCGGTCGAGGTTGGTCGGGGTA
TCGCTGGTGCTCTGTGCGAAGGCGGGGGTGGTGCAGCTGGCGGCCAGCGCGATGACGATC
GCGTTGCGCAGCGGATTGGTTTTCAGGGACATCCGTGAAATCTCGTGTTTCGGTAAAAAC
AAGCGCCCGTTCTATGGGCGCGTGGGGTGCTGCAAACCAACGTGGGGGGCGCGATTCTAG
AATGTTTCCATTCGTAACTGTTTGTCTCGGCGCTGCTGGAAGTGCGCGAAAATGAATCGC
AACCAACAATCCACAGATGCGCTGTGCGCAGCGTCACGCGCGCTGCGTTTGCGATGGGCA
GAGGCATCGATAGCGGCACGAAGCTGGCACGCTTGAGTGGTTGCGACAACGCGTCGCAGT
ACGCGCTTGTATGCAGGCGCGCAGGCGTTGTGATGCACCTGCCCGCATGAAATGCTCTTC
GCCTTGTCATCGAAGGCAGGAGACGAAGGAATGATCCAGCTTGAAGAAGCACGCCGTCGC
GTGGAGGCTGCACTTGCCAGCGACGATGAGCCGGTTGCCATCACGCATGAGCACGAAGTG
GTCGAAGGCTGGCTGTTCTGCTTCCAGTCGCTGCGCTACCTGCAATCCGGCGAAATCTCG
GATGCATTGGCCGGCAATGGGCCGATCTTCGTCGACCGGCACACAGGCGAGCAGCACGCG
CTGGGCACGGCGTATCCGCCCGAGGAGGTCCTTCGCCAGCATCTGGCCGCGCGCGGCCCC
GCCGTCTGATGCTGCGGCGGCGGATTTCTGAGTTCGGCAACGTGAAAGGGACGGAGCCTT
CGCTCCGTCCCCTTGCGTGATGCGCAGTCCACCGCTGCGCGATGCTCAGGTTTCGCGCAG
CGCCGTGGTGATCGGCAGACGTGCCGCGCGCAGTGCCGGGAACAGGCCGCCGACCAGGCC
GATGCCCAGTGCCCATTTCAGGCCGGTCCACAGCAGTTCCGGCGACACATGGAACTTGAA
CACCACTGCGCTGAAGTTGCTGCCGATGGTGGACACGCTGTAGCCGTTGAACAGCAGCCA
CGCCACCGCACAGCCGAGCAGGCCACCGAGCAGCGCCAGCAGCATCGTCTCCAGCATCAC
TGCCGTCACCACCGGCAGGCCGCGGAAGCCGATCGCACGCATGGTGGCGATTTCGCGGGC
GCGCGTGGCGACGGCCGCATACATGGTGTTGAGCGCGCCAAACACCGCACCGACCGCCAT
GATCGTGCCGATCACCTTGCCAAGGATGTCGATCAACTTGGTCAGCCCGCCGCCCTGCTT
GCTGTAGTACACGCGGGTGGTTTCCACGTCCAGTTTCAGGCGCGGGTCGGCGGCGACGGC
GGCCTTGAACTGATCGAAGCCTGCCTTGCCCTCGGTGCGCACGCTGATCGACTGCCAGGC
GCTGCGCTGGTAGGTGGTGGCCAGCGTATCGGCGTCGGTCCACAGTTCCGAATCATGCGC
ATCGCCGGTGGCGAACACACCCACTACGGTCCAGGTCTGGTTGCCCAGGGTCAGTGTCCT
GCCCACCTCCATGTCGCGGAACTGGCCCTTGGCGCCCTGGCCGACCACGATCTCGCGCAG
GCCAGTGGCGAACTTGCGGCCCTCGACGATCCTGACCTTGTCATGCACCGCCCACGCCTG
CGGGCCCACGCCGCGGAACTGCGCGTTGACGTCGGTGCCATCGGACTTCGACACCAGGTT
GACCACCTGCGACAGCTCCGGCGACAGCAGCGGCCGGCCCTGCGCATCGCGGCTGATGCC
GGGCAGGGTGGACAGCATCGGTACCTGCTCGCGGGTGATCACCGAGTTGGTCTCGGCCTG
CGAGCCACCGCGCAGCACGATGGCAGTGGTGTCATCGCCGGTGTTGTTGAGCGTGGCCTG
GAAGCCTTCGCCCATCGCCAGCATTGCCACCAGCACGCCGACCACGCCGGCGATGCCGAC
CACGATCACCGAGGACGCGCCCCAGCGCTGCGGCAGGCTGGCCACGCCGATACGGGTGGC
GGCCAGCGCCAGTCGCCCCCCGCGGGTCAGCAGAAGCCACAGGGCCACCAGCACGGTCAC
GGCCAGCACGCCGGTCCACGGCAGGCTGATCCACAGCACCAGGCCGACCGCCAGCAGCAG
CACCGTCACGCCGTTGCCCAGCCACTTCTTGAGTTTGCTCTTGAACATGTCTGTGTTCTC
CTCAGCGACCGGCCAGTGCGTCGACGATCTTCAGGCGCTTGGCACGCAGCGCCGGCAACA
GGCCGACGATGATGCCGATCACCACGATCAGGCCCAGCCCCATCAGCCAGGTTGGCGTCG
GCACGTGCGGCGGCAGCATGCCCATGCTCTTCGGGCCGATGGCCGGCAGGATCAGGGCGG
CCAGGCCCATGCCGATCAGGCCGCCCAGGCCGATCAGCAGCACCGATTCCACCATCACCA
GGGTCAGCACGGTGCTGTCCTTGAAGCCCAGCGTCTTCAGCGTGGCCAGCTCCGGCACGC
GCTCGCGCACGGCCTGCGCCATGGTGTTGCCTGTCAACAGCAGCAGGGTGAAGAACACCG
CGCCCATGATCGAGGTGACGATCATGCCGATATCCGCGAACTGCTTGACGAAGGCCTGCT
GGAACGCCGATTCGGTCTGGGTCTTGGTCTCGTGGTCGGAGTTGGCCGAGATCGCGTCGA
TCGCCTGCGCCACCCGCGAAGAGTGGTCCGGGTTGTCCAGCGTTACCGTGTACCAGCTCA
CCTGGTTCTTGATGTAGTCGTTGGATTCATCGAAGTACTTCCAGTTCATCATCAACTGGC
GTTCTTCGTTGGCGGCCAGCGCACGGTCCTTGGAACGGTAGATGCCCTTGAGCACCAGCG
GCCAGTCGTTGCTGCCGCCACGCGGGAAGATCGTGGCCTGCAGCGGGATGGTGTCGCCGA
TCTTCCAGCCGAACTGCTTGGCCAGGGTTTCGCCGACGATGGCGCCGGTACGGGTCTGCT
TCCAGTCTTCCAGCTGTGCCGGGTCGATCTGCAGCTCGCGGTAGACATCGAAGTAGTTGG
GGGACACCGAGAAGTTCGGGAAGAAGTTCTTCGGGTCCTGGTAGATGCCGCCGAACCACA
TGCCATAGGCCACGTCGCGCACGCCGGCCACCTGCCGCACCTGGGCCTCCAGGCGGATCG
GCAGCGACTGGGTGATCGACAGCCGCGATGCGACCACCAGGCGGTTGGCGCCTTCCACGC
TGCCGCCGGAGGTGAATGCCACGCGCACCGAATCGAGCATGCCGAACAGCAGGAACGCGG
CCACCACGGAGAGCAGGGTCAGCAACGTGCGGGTACGGCTGCGGAACAGCTGCGCCCACA
CCAACGAGAAGTATTTCATCGCCGTGGCCTCCGTCAGTGGGCCAGCGGCGCGTCGGCCAG
CTCGCCCTTGTCCAGGTGCACCGTGTGCGTGGCGTACTCGGCGGCCTTCGGGTCATGGGT
GACCATGATGATGGTCTTGCCATGCTCCCGGTTGAGCTGCTGCAGCAGGCCGAGGATCTC
CTCGGCGGACTGGCGGTCGAGGTCGCCGGTCGGTTCGTCGCAGATCAGGAAGGTCGGGTC
GGAGACGATCGCCCGGGCGATTGCCACGCGCTGCTGCTGGCCGCCGGACAGTTCATTCGG
GCGGTGGCTGCGGCGGTCGGCCAGGCCGACCAGGGTCAGCGCGATCTCGGCGTTGCGGCG
GCGCTGCGCCGCATTGAGGTGGGTCAGCAGCAGCGGCAGTTCCACGTTCTTCTGCGCGGT
CAGCATCGGCATCAGGTTGTAGAACTGGAACACGAAGCCGACGTGGTGGCTGCGCCAGGT
CGACAGCTGGCCGCCGCTCATCTGGTCGATGCGCTCGCCCTCGATGCTGATCTCGCCGCC
GCTGGGGTTGTCCAGGCCGCCGATCAGGTTGAGCAGGGTGGTCTTGCCCGAGCCGGACGG
GCCCATCAGCGCGACGAAGTCGCCGCTGGCGATGTCCAGGTCGATGCCGTGCAGCACCTG
CACTTTCTCGGGGCCACGCTGGTAGGTCTTGGTGATGTTGCGCAGTGAAACCAGGGTCGA
CATGGGTGGTTCTCCACGGAAGGCGGGAAACGGGGAAGCGCCACGGCAGGGGCCGCAGGC
GTGCGTCGAGCGGTGCTGCCGGCGGCGCCCGTGGGCGCCAGGCCGCTACTGCGCTTGTTT
CTGTTGCACCTTGGCGCCATCGCGCAGGGTGTCCGGCGGGTTCAGCACCACCGATTCACC
TGCGCTCACGCCCTTGAGGATCTGGCGGTCCTTGCCCATCGCCTGGCCGGCCTCGACCGT
GCGCTGCTGCACGCGGCTTTCGTCACCCAGCACGAAGGCAACCGAGGCGCCCTCGCGCTG
GACCACGGCGCCCGCCGGCACGCGCACGCCCTGCGGTTTGGCGGCCGCCTGCGGCTGCGC
CTGCTCCAGGAAGCTGACGCGCACGCCCATCTCCGGCACGATGCGCGGGTCCTTCACCTT
CAGCGCCACGCGCACCTTCACCGTGGCCTTGCCGCGGTCGGCGGTGGGGATGATGGCGAT
CACCTCGCCCGGAATCTTCCACTCCGGATAGGCGTTGAGCGTGGCTTCGACCGGCATCTT
CGGCTGCACGCGGCCGATGAAGGCCTCGCCGACCTCGACTTCGATCTCCAGCGAGTCCAT
GTCGACGATGGTGCCGATGCCGGTACGGGTGAACCCACCGCCCGCCGACAGCGGCGAGAC
GATTTCGCCGGGCTGCGCGGCCTTGGCAGTGACCACGCCGGAGAACGGCGCGCGCACGAT
GTTGTTGTCCACGCCCAGATCGGCGATGGCCAGCTGGTCGTTGGCCACCTTGACGTTGCG
CTGTGCGGTGTCCAGCTGTGCACGCAGGCTGTCACGCTGGGCCACCGCCTGGTCGTACTG
CGAGCGCGACACCAGCTGCTGGCCGACCAGTGCCTGCAGGCGGCTGGCTTCAGCGGCCGC
CTGCCTCTGCTGCGCTTCCAGCCCGGCCACCTGGCTGCGTGCGGCCTGCAGCTGCGAGGC
ATACAGGCTGCGCTGCGCGTCGGCATCGATCGGGTCCAGGGTGGCCATGATCTGGCCCTG
TTCCACGCGCATGCCTTCCTCGATCATCACCTCGCGCACCTTGCCGGTGATCTTGGCCGA
TACCGTGGCCATGCGCCGGGCGACCACGTAGCCACTGGCATCGAGCACCGAACTGCTGGC
GCTGCCCTGCTGGATGGCCACGGCGGGGGCGGTTTCCACGTCCACTGCCGGCGTACGCCC
GAACAGGGCGAAGCCGACAGCGGCCAGCAACAACACGACCAAGATGATCGCGATCCACAG
CCAGCGGCGGCCACCGCCACTGCCGCCGGAGGCGGGCGGCGGCGATTTGCGGTCGATACG
GAGTTCCTTCAACAGCTCGGCAGAAGCGTTCATTCGTTCCATCACAGGCGTTTGGGCGGG
TGTGGCCGGAAGGGCGGACGGCGGCGGTTCCGGCGGTTCCGGCGGTGGAGCGTGCGGCAC
AGCATGCAGGCAGGCACAGCGATGACGGCAGTGACAGCTGTCACCCGATGACACTGACGG
CGGCAACTGCGAAACGTGACCACGGCGGCACAGGATGGCAACGTCCCCGCTACCGGTACT
GCCCATGGATCCGATCACCCCGTCGCTGGCCCGCCACAGCCGCGCCGCCAAGCGTACCGT
GATCCGCGCTCGGTTGCGCCGGTGCCGCCCGGCCGGTGGTGGCGCCTGCGCGCAGGCGGC
TGAACTGGCATGATCGGCGGCGATCGTCCCCGCCTGGAACCGCCCGTGCCGTCGACATGG
CTTGCCTCGCTGCTGCGCCCCGCGCCGGACTCGGCGGTGGCCGATACGCTGCGCCGGGGA
AAATCGCCCTGGAGCGAGGCAGTCCACCTGCTGTGGTCGGTGTGGATCTTCCTGACGCCC
TTGCTTGGCCACGGCTTCACCCTGCGCTGGCTGCTGCTGACGCTGGCCAGCTATCCGGTG
TTCCTGCTGCTGTACGCCAAGGTGATGGTGGCGCCGCGCCATCACGCTCCGCGCTATGCG
CTGGGCCTGATCGCGATGTCGCTGGTGCTGCTGCCCTGGTATCCGTCCGGGCTGACCTAC
TTCGTGTTCGGCTGCGTGCTGCTGCGGGTGAGCGGACGCGGTGGCTGGTGGCAGTATCTG
CTGCAGCTCACTGGCCTGAACCTTCTGTTCTGCAGCCTCGCGCTGCTGTTCCAGTACCCG
TGGCAGAGCCTGGTCTGGATCCCGGCCGTGTCCTACATCGTGGGGCTGGTCGTGAACGTG
GAAGCGCTCAACCAGCAGAAGGATGCGGCACTGCAGCTGTCGCAGGACGAGGTGCGGCGG
CTGGCGGCCACTGCCGAGCGCGAACGCATCGGCCGCGACCTGCATGACCTGCTCGGCCAC
ACCCTGTCGCTGATCACATTGAAGCTGGAGCTGGCGCGCAAGCTGCACGACCGCGGCGAC
GCGCGCGCGCGGCTGGAGATCGGCGAGGCCGAGGCCATCGCCCGCGAAGCGCTGGCACAG
GTGCGCAGCGCGGTTACCGGCATCCGCGCCAGCGACCTGGCCGGTGAGCTGGCATCGGCG
CGGCTGCTGCTGGAATGCCAGCAGGTCCACCTTCAATACGCACCACCACCGGCGATGCCG
GTGGATGTCGAACGCGGGCTGGCGCTGGTGCTGCGCGAGGCCGCAACCAATATCGTGCGC
CATGCACAGGCGACACAGGCACGGGTGGAGTTCATGCTGGAGGGACGCATGCTGGCGATG
CAGATCCGCGACGATGGCCGTGGCGGCGTGCAGGCCGAGGGCAACGGGCTGAGCGGCATG
CGCGAACGCGTGGCCGCCCTGGGGGGCAGCCTGCAGGTACAGTCCGCAAAGGGCGAGGGC
ACGCGACTGACCGTGCGCGTGCCACTGGCTGCCGCGACCACACCGTTGCCGCCGGGAGCG
CCGCCGTCGCTGGCACAGGACGGTGCCGCATGATCCGCATCCTGCTGGCCGAGGATCAGG
CGATGGTGCGCGGTGCACTGTCGGCGTTGCTGGGCCTGGAGCCGGATATCGAGGTGCTGG
GCAGCGCCGCCGATGGCGAAACCGCGTGGCGGATGCTGCAGCAGCTGCAACCGGACATCC
TGGTCACCGACATCGAGATGCCCGGCCTGTCCGGGCTCGAGCTTGCCCAGCGCATCGCGC
GCCACGAGCTGCCGATCAAGGTGGTGATCGTGACCACCTTCGCCCGCGCCGGTTTCCTGC
GCCGCGCGCTGGAAGCCGGCGTGCTGGGCTACCTGCTGAAGGATGCACCGGCCGAGAACC
TGGCCGATGCCCTGCGCAAGGTGAAACAGGGCATCCGCGCGATCGACCCGCAGCTGGCAC
TGGATGCGTGGTCGCAGGCCGATCCGCTGACCGACCGCGAGCGCCGCGTACTGCGGCTGG
CGGGCGAGGGCCGCACCGCCAGCGAGATCGCCGAGCAGCTGGGGTTGTCGCACGGTACGG
TGCGCAATTACCTGTCCGAGTGCATCGGCAAGCTGGGCGTGGCCAACCGGATCGAGGCGT
ACCGGCTGGCGCGGCAGAAGGGGTGGTTGTAGGGGCGTCCTGCTGTTCCCGGTGATTTCG
TTTCCGCGACCACGGAGGGATGTCACTTTCTTTGCGCGCAAAGAAAGTAACCAAAGAAAC
GCTCCGCCGGCCGCGAGCCGGCGTGCTTCGCACGCCGGTGCCCTGCGCTCCTCGGTCCGT
CGAGGGACGGCGCGGGAACTCGCTGCGCTCAGACACCCGCACCTCTTCGCCCTCGCCGGA
CCTGCGGTGCTCGGCTCGCTCAAGGCGGACTGGAAGGTCAAGATCAACGGCAACAGCATC
CACGCATGGCGTGGATCTACTGGGTGCAGCTGTCGCTCTTGATGTTGGGTCCGCCTTGAG
CGAGCCGAGCATCGCAGGGGAATCAGGGGCGAAGAGGCGCCGGTGTTTGAGCGTAGCGAG
TTCGGCGCCGTCCCCTGATTCACCGAGAAGCACAGGGCACCGGTGCGCAGCACCGGCTCG
CGCTCTGGCGGCGCGTTTCTTTTGGTTACTTTTCTTTTCGCGCGAAAAGAAAAGTGACAC
CCCCCCGCGGTCGCGGAAACAATCCGCCGGGAACGCCCGGCGAATCCTTTCAATTCTTCC
CGCGCGCCATCGCCTGGAACACCCCGTCACGCCGCACCCACAGGTGGAACAGCGCCGCAC
CCACATGCATCAGCACCGTGGCAAACAACACATAGGCCAGCAGGCTGTGCGCATTGCGCA
ACGCGGCATACAGCGCCGGGGTATGCGGCACGATCGGCGGCAGGTGCAGGCCACCCCACA
GCACGATCGGGTAACCGCCGGCCGACAGCATCGCCCAGCCGATCAGCGGCATCGCCAGCA
TCAGTGCGTACAGCATCCAGTGCGAGGCCTTGGCCGCCATCACCTGCCACACAGGAAGAT
CCGCCGGCAGCGGCGGTGGGCGATGACGCAGCCGGTTGTACAGGCGCAGCAACACCAGTA
CGCCGATAGTGATGCCCAATGGGCGGTGCAGGTCGATCAGCATCGGCCGCAAGTGCAGCG
AGGCGACCATGGTCACGCCAATGAACAGCATGGCGATGATCATCAGCGCCATGGACCAGT
GCAGCACCCGCGCCAGCAGGTTGAAGTGGCCGTTGCCGGTGCTCATCGTGCGGCCTCCTT
CCGTTGCTCGACGTTGCCGGTGGCGCGCTCGCGTTCGCGGCGGTTGAAGGACTGCGAATA
CACGGCCGAGCGGGCCGCCAGGATCGGATCGTCACTGCCACGCACGCCGCTGGGCAGGAT
CAGCGGATCGAAATTGATCTGCCCGCAGGCGCCCTGTTCCTGCGACTGCATGCGGTCCAG
ACTGAGTACGCCGGCCACTACCTGGTCACGCGATTCGGGCCACGGTACCGACGGATCATC
GATGGCATCGCCCGGCTCGGCGGTGGTCACGACCAGGTTCCAGCGCACCGGGCCGCTGGC
CAGGCGCTGCTGCAGTTCCTGGCTGAGGAAATCGACGCTGGCCTGCTTGCGGGTTTCCGC
ATCCATCTCCACCACCGGCGCCTGCGGCTGCCAGCGCCAGCGCACCGCGCGCTTCTGGCC
CTGCGCATTGGTGAACCAGAAGCTGTTGACGCTGTTGAAGGTGGTGTCGGCCCAGCTGCT
GGTCCACGGCGCGGTCTTGGCCCACTGCTGGAAAGCCTGCGCACTGGGGTATTTGGCCAG
CACCGCGGCCATCTTCTGCGGATCGGGCTTGCCGGTGGCCGGGTCGGGAATGGAGGCGCG
GGTCTGCTCGTAGAACGCCTCTGCGCTGGGCACGGCGAAGAATGGGAAGCTGTTCATCGC
CATGCGCCATTCCTGGCCATCATCGCTGACCATCTGCACCGCGAGGCTGCGCACGCGTGC
GGTGTTGTCGGCGCCGTAGGGGTCGCCGCCGCCGATCGACAGGCGGCCCATCACCGGCAC
GCGGCGTTGCGAGAACACCCGTGCGCTGGACAGGGTGGGGGCCTGCGCGCTGGGTTCGAA
CCAGCCGCTCACGCAGATGCCCTTGCTGTGCGCGCGGCGGAAGCCCGGGTGGGCCGGGCC
GGTGGCCTCGATGGTGTCGGTGAAGCGCTGCGCGGTCAGGCGGTTTCCAATCCAGCCGGC
CAGCCAGGCGAAGGCCAGCGCGACCGCACCCAGAATGAGTGCGATCAGTGCGATCCAGAG
CAGGGGTGAATGCTTGCGTGGCGCGCCCGGCGTCTGGCCAGCGCGGGTGTAGCGGAAGAG
CGACATGGTCGGAGTCCTGCCTTCACGGAGCGTGTGGGTGGTCGACCCACACATCCTCGC
AGAACCCGGCCGGGGCCGAAATTCAATTTTTCGTCAGATTTTCCGGGGACGGGGTGCCGA
CCAACGGTCGGCACCCACCCGATCAGCTGTAGCGCTGCTTCAGCATCGCCCACGCCGAGC
GCAGCGCCAGCGCTTCGCCACCGGCCGGACGGCCCGGGCGCTCGCCGTCGTTCCAGGCAT
ACACATCCAGGTGCGCCCAGCGCTGGCCGTCTTCCAGGAAGCGCTCCAGGTACAGCGCGG
CGGTCACCGAGCCGGCCATGCGCGAACCGGCGTTGGCCAGGTCGGCGATGCCGCTGCTCA
GGTAGCGCAGGTAGGGGCGCCACAGCGGCATGCGCCAGACCGGGTCGCGGGTCGCGTCAC
CGGCCTGCAGCCACTGCTGGGCCACCGTGTCGTCGTTGCTGAACAGTGCCGGCAGGTCCG
GGCCCAGTGCGATGCGCGCGGCACCGGTGAGGGTGGCGAAGTCCAGCACCAGGTCCGGCT
TCTGCTCACCGGCGAAGGTCAGCGCATCGCACAGGATCACGCGGCCTTCGGCATCGGTGT
TGTCGATCTCCACGCTCAGGCCCTTGCGGGTGGCGATCACTTCGCCCGGGCGGAAGGCAT
CGGGACCGATCGCGTTTTCCACCGCCGGCACCAGCAGGGTCAGCCGCACCGGCAGCCCAC
GTGCCATCACCAGGCCGGCAAGGGCCAGTGCATGCGCGGCGCCACCCATGTCCTTCTTCA
TGTTGCGCATGCCGTCGGCCGGCTTGATGTCCAGCCCGCCGGTATCGAAGCACACGCCCT
TGCCCACCAGCACCAGCGCCGGGTCGGTTTCCCTGCCCCAGCGCAGCACGACCAGACGCG
GCGCACGATGCGAAGCGCGGCCCACGGCGTGGATGGCCGGGAAATTCTGCTTCAGCAGTT
CGTCGCCGGTAATCGCCTCGACCTGCGCACCATGTGCATCGGCCAGCGTGCGTGCGGCGT
CTTCCAGCTGCTGCGGGCCCATGTCTTCGGTCGGGGTGTTGACCCAGTCGCGCACGCGCA
GGCTGGCGGCGATCAGGTCGGCCACTTCGCCGGTCGGCGAGGCCACCAGCTGCGCCGGTG
CGCGGTTGCGCTTGCGATAGCGGTCAAAGCGGTAGCTGCCCAGGCCCCAGCCCAGCTGCA
GCAGCGCCAGTTCGGCGGCCGGCAGTTCATTGGCCAGCTGCCAGACGCTGCCTTCCGGCA
GCGCGTGCGGCGCATGCGCATAGCTGTAGGCATCGGCACGATCACCCACGCCCATCACGG
CACCGGCCAGGCCATCGGCGCCCGGCAGCAGTGCCACGCTGTGGGCGCCGGCGTTGAAGC
CCTGCGATGCCAGCCACGCCTGCGTGGCAGCCGGCTGGCTGTCCTTCCAGGCGGCGAACT
GCTCGCGGTCCAGCACGTACAACGGCAGCGCCGCAGCGGTGTCGGCGGTGAAACCAGTGA
TCTCGCTCATGCGTCAGGTACTCCGGGGTGCGGCGGCGTCGAGGTTGGCATCCAACCAGT
CGGCCAGGCCGGTAAGGGTGTCGAACTGCAGGTCCGGCTGCAGCTGCGGATGGGTCCAGG
TGGCTGCGTCGCGGTTGATCCAGCAGCCGCGCAGGCCGGCGGCAATCGCCCCGGCCACGT
CCATGTCGGCATGGTCGCCGACGTGCAGCACCTGTGCCGGTGCCACACCCAGGCGGGTGC
ACGCGGCATGGAAGATGCTGGCTTCGGGCTTGGCCGCGCCGTGTTCGCGCGAACCCAGCT
GGAAGGCGAAATGATGGGCCAGGCCGATCCGCTCCAGGTCGGCATTGCCGTTGCTCAGCG
CCGCCACCGGTACCCGTGCGGCAATGCGCGCCAGCGCGTCGATCGCATCGGGATAGCACT
CCACCTGGTTGCGCGCGGCGTAGAACACTTCATACGCAGGCTCCAGCAGATCGAGGCTGG
CACCGCTGGTGTGCAGTGCTTCGTGCAGGGTCAGCCGGCGCAGCGCACTCAGGTCGTGGT
GGAGGTACGGATGGGCGTGGTACAGCCGCTCGCGCAGTTCGCGCATCGCCTCCACCGGAT
ACATCGCGGCGGTAGCGGGGCTGTGTTCGCACATCCAGGCGTGCAGGACCTGTTCGATGC
GGGCGCCGATCGGAGCGAACGGCCACAGCGTGTCGTCAAGGTCGAGGGTGATGGCTTGGA
CGGGGAAATTCACCTCGCCATTCTACCCCTGCCCGCGCGGGCTTTCATGCGGCGCGGCGG
GCGGGTGGGCACTGTGGCTGGGCCGGGTCAGCGCAGGTTGTACGAGCAGGCGATGGTGGT
CTGGCCGTCGAACTGCTGCACGTCCAGGTTGTGCCGCCCAACTTCCTTCGTGTAGGTGCC
TGCCACCGGGTCGGACATCTTCGCCAGTGCCGCGACCTGTTCCACACTGGCCGAGCTGAA
GTACGCGGTGAAACTGTCGATGCCATCCTCGCCGCTGTCGCCGTCATAGGACTGCAGCCG
GTTCACGGGCTGGCCCAGCACCATCAAGGGCGTGGTCAGCCGGAACTCGCCGCTGGATTC
GCCGTCCTGCGCCCTTGCCGGGGCCGGTGCCAGCATCCGGGCCATGGCGTCGAACTGCAT
GGGCGTGAGGTGCCGCTTGCAGGTAACCGCCTCAGCAAGCTGGGTGCGCGCCTGATCGGC
AGTCGGCGGCGTCGCGGCGAACGCGGGAGCGGCAATGCAGGCCAAGGCAAGGCAACGCGT
GGCGAGAGAGTTCATACGAGCGGATCCATCCGGGTAGGGCGCCATAGTCTGCCACTTCGT
CCCTGTTTCTGGTTCCGCCACCTGCGTCCATCCGTTGTTGATGCCGTCACTCCAGCAGGC
GTGCCCAGCCCTGCATGCCATCCAGGCGTGCCAGCACCAGCTTGATGCACACCAGCAGCG
GCACTGCCAGCAGCAGCCCGATCATGCCCCAGGCCCAGCCGAACACCATCAGCGCCAGGA
TCAGCACCAGCGGCGACAGCTTCATCCGACGGCCCAGCACGATCGGGGTCACCATCTGCC
CTTCCAGGGTGTGCAGGCCCAGGTAGGCGGCGGCCGGCAGCAGGGCCTGCAGCGGGTCGC
GGAACTCGACGAAGCCCATCAACAGCATCAGCGCCACGCCGATCAGCGGACCCACATACG
GGGCGAAGTTCAGTAGTGCAGCCACCGTGCCCCACAGCAGTGCTTCCTGCAGGCCGATGC
CGAGCAGCATCAGCACGCCGGCGAACACCAGCCCGACCAGGGTGTTGATGACGCTGATGG
TCAGCACGTAACGCGAGACCTCCCGTTCGATCGAACGCAGGATGTCGGTGGTGAACCGCT
GCTGCTGGCGGTTCGGGAACAGGGCGATCGCTGCGCGCTGCAGGCTCTGCCCGTAGATCA
TGAAGAACAGGGTCAGCAGCACCACCGCCAGCACCGACGCGGCCAGGCGCGGTGCACGGG
TCAGCATGCGGTATGGATCGTCCAGCTGGGTGCGGATCACCTGCACCTTGTGGTTGCTGT
CACCGCCGGCCACGCGGGCGAAGTTTTCCGCCGCCTGGTTGGCCTGCTGCACCGGCTTGG
TCAGGTCCTGCACCTGCCGGGCCACCTTGCGCAGCTGCTGCGGTGCTTCCTGCGCCCATT
CCATCGCCGGACCGATCAACTGCACCGCCAGCGAACCGGTCACGCCCAGCCCGGCGCCGA
GGATCAGCAGTGCGCCCAGCGCGCGCGGAATCCACAGCTTCTGCAGCAGGCGCAGGATCG
GGTTGCCGACCAGCGCGAAGAACACCGCCAGCAGCACCGGCAGGATGATGTCCTGCGCGG
CCCACAGCGTGTAGCCCACCGCCAGGGTGGCCAGGACCACCAGCGACATCGGCCCGCGTG
GACGCGACGGGGGCGGCAGCGGTGCCTCCGCACCCTGCGGATCGGCTGGTGACGGGGACA
GGAGGGACTCGCTCATCGACGCACCAACCGGGAAGGGGAGCGCATTATCCGCCGGCCGCG
ATCGGCGCGGCGGAGTGCGTGGATCAACGTTCGGACAGCTCGGTGGCGGCTTCGGCCGGG
CGCGGTTCGCGCGGTTCCGGTTCGGGTTCCGGGCGGGGGGCAGGTGCCGGCCGTGCGTTG
GCGGCGGAGGCCGCCGCCTGTGCCTGCTCGCTGGCATCGTCGGCTTCTTCGGCCGCGTCG
TCGGCGGTCGCTGCAGCCTGTGCCGCCATCGCCGTGGCGAACGCCGCCTGGGCACTGGCG
AACAGGTTCGAGACCGAACCGACCATCTGCAGCCAGCGCGCACCGTTGACCTTGCCGGGC
ACTTCCAGCTTGCCGGCGATGAAGCCACCGGCCAGGCCGACCACCACGATGCGCAACGGC
GACCAGCCCTTTCGCCAGACGTCGCTGAGCTTGGACCAGTGGTCCTGGGTCTCGCCCAGG
CGCACGGTCACCACCTGTTCGCAGCGTTTCACCCGCCGCTGCAGCGCGCCGAACTTCATG
GCTTGCCCTCGGGCAGCTGCACGCCGGCATCGGGGTCGTCTTCGCTGGGCTCGTCGAACA
GGCCCAGGCGTGACAGCTGGCGCCGGGTGGCATGCATGCCGGTGTGGTGGAAGAAGTAGG
ACACCCGCCAGATCGCGTAGCCGGTGACGGCCAGGCTCAGCAGCGAGGTGATCAGCAGCG
CCTGCAGCCAGCTAAGGCCCCAGCTCTGCAGCAGGGCGATGAGGGTGGCCGCCATCAGCA
GCCAGGCCGAGGCACCAAATACGATCGCCACGCCGGCCCAGGCCAGCGCACGGCCGAAGG
CGCTGCGGGCCAGGGCGAAGTCGGCCGAGGCCAGCCGGCGCAGCGAGCGCACGGTGTGCT
TGGCCGAATCGGCGGCGGCACGACCGGCCGCGCCGACCTGGCGGATGCTCTCATCCAGCG
GCGGGGTGGCCGCCGGATCAGGGGCTTGCGCGTTGTCTTCGCTCACGCCGCGGCTTACTT
GTCGCTGCTGCCGCGGGCCAGCTTGGCGATGATCCAGCCGGCAGCGAAGGCGACGCCGAA
CGAAGCCAGCGGACGCTCACGGATCAACTCGGCGGCGCTGTCGATCAGGTCCTTGCCCTT
GTCCATCAACGCGTCAACCTGTTCCTTGGCAGCGGCACCACCGAATTCGGCGGCGGCCAG
GCCAGACAGTGCGCTGTCGGACAGTTCGGCCTTGACGTTGGCCTTGCCGATGCGCAGCTC
GTCGGTCGCGGCACCGGTTGCGCCCTTGATCGCACCGCCGGCGGCCGTGGCGGCCTGCTT
CAGGTGGGAACCGGCTTCACCCAGGTGTTCCTTCAGGTTCTCGGTGTTGGTGGGGCTCAT
CGAATCACTCCTGTTGCGATGGGGGAACGGGTGTCGGCGGTGCCGACCTGGACTGACAGC
AATAGCATTGCCGGGGTATAGGGGGTGTTACGGCAGGGCGATCAGCGCATCACGAGCTGG
CCCTGCTGCTGGCCATTGTTGCGCAGCACGCGCACCACCAGGGTCGGCGGGCGCTGCTGG
AAGTTGGCGCGCCAGCTGGCCAGGTCGGCGAATTCACCCACGGTGGCGTCGGTGATGATG
TCGCCCTGCTGCAGGCCGTTGCTGGCCGCGCGGCTGCCACGCTTGACCTCGCTGACCAGC
ACGCCGCCGACACCCGACTGCCGCAGCGACTCGGGCAGGTCGACGAAGGTGGCACCGGTC
AACCGCGGGTCCAGGCTCTCGCCGGTGACCGCACGCGCCTGTTCCTTCAGCGTGGCCTTG
ATCTGCACGGGCTTGCCTTCGCGGCGTACGTCCAGCGTCATCGGGCTGCCGACCGCAGCC
AAGCCTTCCACGTTGTGCAGGGCTTCGGCGCTGTCCACGCGTTGGCCGTTGGCCGAGACC
ACCACGTCGCCCGGCTTCAACCCGGCCGCGGCGGCCGCCGAACCGGCCAGCACGCGGGTG
ATCAGCGCACCGCGCGTTTCGCCCAGGCCCAGCCCCTGCGCGATCTGCGCGGTCAGGTTC
TGGCTCTCCACGCCCAGCGTGCCGCGTACCACCACGCCGTGCTTGACCAGCTGGTCGACC
ACGCTGCGCGCCAGGTTGGACGGAATCGCCAGGCCCAGGCCGATGTTGCCGGCCATGCTG
CCCTGCGGGTTGAAGCTGGCGGTATTGATGCCGACCAGCTGGCCCTGCAGGTCGACCAGG
GCGCCACCGGAATTGCCCGGGTTGATCGACGCATCGGTCTGGATGAAGTTCTGGTAGCCC
AGGCCACGGATGCCGCTGCGGCCCACCGCCGAGACGATGCCCGAGGTGACCGTCTGGCTG
AAGCCGAACGGATTGCCGATGGCCACCACGAAGTCACCGACCCGCAGCTGGTCGCTGTTG
CCGAGCTTGATGTCGGTCAGGTTCTGCGCCGGGATGCGGATCAGCGCGATGTCGGTATCG
CGGTCCGAACCGAGGAACTCGGCCTTCACCGTGCGCCCGTCGGCCAGTGTCACCTGCACG
TCATCGGCGTTGTCGATGACATGGTGGTTGGTCAGCACCAGGCCTTCCTTGGCGTCGATG
ATCACGCCCGAGCCCAGCGATTCGTTGATGCGCTCCTGCGGGATATCCGGGAACAGGCGG
CGGAAGAACGGGTCGTTGAAGAACGGGTTGCGCACGCGCACCACCTGCTTGGTGTTGACG
CTGACCACGGCCGGCATCGCCTTTTCCAGCATCGGCGCCAGCGAAGGCACCGCCTGTCCG
GCCACCGCGGCCGGCAACGCGGCGGTGGTCGGCAGCACCGCTGGCAGCGGTGCTGCATCG
GCACGGTTGTCCAGGTGGGCATTGATGCCGGTGGCAACGAAGCCACCGAAGGCGGCGGCG
ATTGCGAGCGTGAGCAGGGTGGGAAGCGGTCGCATGGTTGTCGGTTCGCTGGCGTGGGTG
GGGGCGGTTCGGCCCTACGGTAAAACAAGCTGAATGAGTGTGTCGCGATCTGGATAAATG
CGCCATGAAAACCGCAGGCCGCGAAAGGCGAGTGAGGAGGCTGACAGCATGGCTGTGGCG
ACACCGCACAGGCGACGCCTGCACCACCGAAGACGATCGCCGGGGGCGCCGACACAGACC
GATACCTGCGCAGTTCCGCGCAACCGGGTGCCGCAATGCGCCACAGCACGCATCGGATGC
CGCGTCCGTGCAACGGCACGCAACGGCCATCTTCGACCACGCGCTTGCTGTGGCGTAGTC
CTTAAAAAAAGGCGTTTCCTGTGAACCCGCCGCTTCCGCGGCAGTGGTGGGCTACACCAT
GGCCGTCGCATCAGATGCGATTGCGGGCGCGTGCCCCGTTCCACGATCGTCAATGTCGGT
ATAGCATCGCCCCGTTTTGATACTTAAGGCCCCCAGGAGGGCAACATGAGCAACGGTAAT
GGTGTGTCGGTCGTGACCGACGCCGTCGAGAACGTCAAAGAAGCCGCCACCAACGTTGGC
GAGACCATCGCCCACGCCGCCGAAGACGCCGTGAAGTCGGTCAAGAAGACCGTCAAGCGC
GCCACCAAGGCGGCCGGTACCCGCGTTGCCAAGGCCAAGAAGGCCGTGGCCAAGGTCGAG
AAGACCGTTGCCAAGAAGGCCGACAAGGCCGCCAAGTCGGTCGGCAAGACCGTTGCCAAT
GCCAAGAAGAAGCTGGAAGCGGCCAAGAAGAACGCCAAGGCCGAAGCCGCTGCCCTGAAG
AAGGAAGTGGCCAAGAAGAAGGCCGCTGCAGGCAAGGCTGTGACCAAGAAGGCCGCTGCC
GCCAAGAAGACCACCAAGGCTGCCGGCAAGAAGGTCGCCACCGTGAAGAAGGCCGCCACC
AAGAAGGCCGCCGTCGCGAAGAAGACCGTTGCCAAGAAGACCGCGGCCGCCAAGAAGGTG
GTCGGCAAGAAGGTCGCCACCACCAAGAAGGCTGTGGCCAAGAAGACCGTCGCCGCCAAG
AAGGTCGCCGGCAAGAAGGCCGTGGCTGCGAAGAAGGTTGTCGGCAAGAAGGTTGCCGCC
ACCAAGAAGGTCGCCACCAAGAAGACCGCGGCCGCCAAGAAGGTTGTCGGCAAGAAGGCT
GCCGTCGCCAAGAAGGCTGTTGGCAAGAAGGCCGCCGTCGCCAAGAAGGCTGTCGGCAAG
AAGACCGCCGTCGCCAAGAAGGCGGTGGGCAAGAAGGTTGCCGCCACCCGCAAGACGGTC
GCCAAGAAGGCTGCGCCGCTGAAGAAGGTCGCCGCCAAGAAGGCTCCGGGCAAGAAGGCC
GTGCGCAAGGTCGCCAAGCGCAAGTAATCGCGCCGTGACCGAAGGCCCTGCCACCCACCG
GGTGGTAGGGCCTTTCGCGTTTCTGGGGCGCTACCTGGGGCAAGATGCAGGTTCTTCCCG
CCGGAGCCCGACCATGCGCGGTATCGACTTCAGTTCCTGGCAGGGCGTGCTGTCCACGTT
GGCCGGCCTGGTCCTGATCACCCTGCTCGGCGTCGGCATCCGCCTGCTGGTGATGCAGAC
CCTGCAGCAGCGCCGCGAGCGCGAGAACCGGCAGATCAACGAACGGCTGCGCACGCTGAT
GGCCGCCTACAAGACCCTGGGCGGTTCGTTCACCGGCGAGCTGGGCGTGGATCCCAGCCA
TCGTCGCGACCTGCGCCAGCGCGAAGATGCCGACGGCATCGCCGAGCCGCGCTCGGACCG
TGCGCGGCGCATCCGCGATGCGGTCGAGGCCGCGCTGTCGGACATCCTGCTGCTGGGCAC
CGACGAACAGGTGCGGCTGGCCACGCGTGCCGCCAACGAACTGGCACAGGGGCGGCCGGT
GCATACCCACGAACTGGTGGTCTCGCTGCGCGACTTCGTGCGCGAAGCGCTGGATCTGGC
CCCGATTCCGGCCGATCTGCAGATTCCACCGCAGGGGCCGACCCGGCCCGTTGCCAGTGG
TGGCGGCAAGGGCCGTAACGACGGCGATGCCAAGGGCGGCCGTGCAGGCGGTGGCGGTGG
TGGTGGAATGGGCGCCGGCATGGGCGGCATGGGCCTCGGTGCCGGCGCCGCACTGGGCGC
CGGCCATGCTGCTGCCAGCGATGAAACGGACGCGCGCTGAGCACCTCCGCCGGGTTCAGC
GCGTCAGCTCGTAGAGCGGCACGAAGCCGCCGTAGATCATCCGCGCGCCGTCGAACGGCA
TCGGATTCTTCGTTGGATCAAACCGCGGGTCCTCCATCATCTTCTTCATGCCGGCGTCGC
GGGTCGGCTTGTCCGGCCATTCGATCCAGGAAAACACCACCGTCTCATCCGGCGTGGCTT
TCACCGCGCCGAAGAAGTCGGTGGTCTTGCCGTGCGGCACGTCATCGCCCCAGCACTCGA
CCACGCGCAGCGCGCCGTACTCGATGAAAACGGGATCCCCTGTACGTGCATGGGCGAGGA
ACTTCTCCTTGTTGGCGGTGGGCACCGCCAGGACGAAACCGTCGATGTAGCTCATTGCCT
GCCTCCGGATGGACCGTGCCACATGCACGGCCTTCAGGTACACGACGAACCAGGGGATCG
GGGATCGACAACGGTGGACAGTGAAGAAACCTGAAAAATGCACGCGCGCCGCGCGCGTAT
GCCAGACGCAGCCTGAATCAAGCCAAAAAATTCAGCAATGCGAAGACCGCTGTTTTCAGG
GAGCGTTGTGGCGAATAACGGAGAATTTACATTCCCGATGCGATGGCGCCTTGGCGCTGC
TGCACACCATAAGAAAGTAAAGGTGTACCCCCATGAAGAATTCGCTGATTGCTCTGGCCC
TGGCCGCTGCCCTGCCGTTCACCGCTTCGGCTGCTGAGAACCTGTCCTACAACTACGCCG
AAGCCGACTACGCCAAGACCGACGTTGAAGGCATCAAGGCCGACGGCTGGGGCGTGAAGG
GTTCCTACGGCTTCCTGCCGAACTTCCACGCCTTCGGCGAATACAGCCGCCAGGAAATCG
ACCACACCAACCTGAAGGTTGACCAGTGGAAGGTCGGTGCCGGCTACAACGTTGAAATCG
CTCCGAGCACCGACTTCGTTGCCCGCGTTGCCTACCAGAAGTTCGACCGCAAGCACGGTC
TGGACTTCAATGGCTACAGCGCTGAAGCCGGTATCCGCACTGCCTTCGGCGCCCACGCCG
AGGTCTACGGCATGGTCGGTTACGAAGACTACGCCAAGAAGCACGGCGTCAATCCGGATG
GCCAGTGGTACGGCCGCCTGGGTGGTCAGGTCAAGCTGAACCAGAACTGGGGCCTGAACG
GCGAGCTGAAGATGAACCGCCACGGCGACAAGGAATACACCGTCGGCCCGCGCTTCAGCT
GGTAATTGCTGCCTCGGCGCGATTGCGCGCTGGAGACGCCCCAACAGGCCCGGCATTTGC
CGGGCCTGTTGCGTTTGCGCCGTGGCAAACCGGAATGCTGTCTGACTGGCGGAATGCGCG
GGCCAGCCATTGCAAGGAATTGGATTCCGCCGCTGCGGGCACCGACCTACGTTGGATGTC
CCATGTTGCCTGGACATGCCGCAATGCCGCTGACCCTCCCGCCTCTGCTGCCTGATCGGC
CACGACGCCTAGCGCTGCTGGACCCGCACCCGGTACTGCGGTTGGGCGTGGAAGTGCTGC
TGCGCCAGCACGCGGGTGTGCAGGTACGGGTGAGCCTGTCCAGCGAGGCGCACCTGCTGC
ACCTGCTGGAGCGCAGCCCGACGTGTGTCGACCTGCTGCTGATCGATGCGTTGCCCATGG
GCGACCTGGGCGATGGGTTGGCCCTGTTGCACGTGCTGTCGCAGCGCTGGCCGGCACTGC
CGGTGCTGGTGCTCTCGGCACACTGCAATGCCAGCACGGTGGCCACCGCGATGCGTGCCG
GTGCGCGCGGCTTCCTGTCCAAGTCGACGCCACCGGACGTGTTGCTGCGTGCCATTGATG
TGGTCGCCCGGGGAGGGCGCTTCGTGCCACCGGAGCTGCGCGCGGAACTGAACCTGCCGG
GCACGCGTGCACGCAGAATGCCGGCCCCGGCACTGGTGCCGTTGAGCCAGCGCGAACGGG
AAGTGCTCGGGCTGGTGCTGAAAGGGGTCAGCACCAGCGAAATGGCCCTGCGATCGGGGC
GTTCAGCCAGCACGATCAGCTCGCAGAAAACCTCGGCCTACCGCAAGCTCGGCATCCGCG
GGGACGGTGACCTGTTCCGCTTCCGCCACCTGCTGGAATGCGGATGAGCGGCGTTACTCG
CCCTGGTACTGCTTCTCTTCCACCAGTGCAGAACCGGCCACGCGGTTGATCTCGTTCTTC
ACCTGCACGCGCTCGCCATTGGTGCCATAGACACCGCGTGCCAGCTGGATGAATGCATCA
TCGAACACCTGGGCCGCTTCCTTGTCGCGCAGCTGGTCCTGGATGTCCCACATACGCTCG
TTGATCGCCTTCAACTGCTGCTGCAGCGCGGCCAGGGCCGGCTGTGCCTGCAGCTGCTGC
TGCAACAGGGGCAGCAGGCCGTCCAGCTCGGTGCGCACGTTGGCCAGCTTGGCGGCATCG
TCGATGCGCTCGGCCTTGATCTGGAGAATGGTGATCTTGTCGATCAGCTCGCCGATCGAT
ACCGGGGTCAGGATGGCGTCCACGCGGTTGGTTCCTGGAAACAGGGCGCCATGATACCGC
GCCGCTGGCGCATGGCCCCGATCCACGGGATTTACGCCGAATTTGCGCCGCGGGCCGGGC
CGCACCCTCGATCCGTTACGGCCACGCGCTGGACACTGCCGTCCCGGCGGCGTGACCGCC
TTCGACGAGGAACACAGTGCAGTGAACAGCAAGGGGACGATGGCGGCGGTGGTGGCCGCC
CTGGCAGGGCTGCTTGGCATGGGCAGCGCGCAGGCACAGGTGCAGGTCAGTGGCAGTGCG
GCCTTGACCAGTGACTACGTGTGGCGCGGCAGCTCGCAGAGCGATGGTGACCCGGCGGTG
CAAGCCGGCGCGAAGATCTCGATCCCATCGGGCTGGTACGCCAGCGTGTGGGGGTCCAAC
GTCTCGTTCAAGCCGGACAATGGCGCGCGCAGCGAGTTCGACCTGGTGGCGGGCTGGTCC
GGCGCGCTGGCACCGGACTGGACGCTGGATGCGAACCTGACCCGCTATGTGTATCCGGGT
ACCGGTCGTGCGCTGGACTGGACCGAACTCAACACCACCGTGACCTGGAAGCAGCGCGCC
TGGCTGCAGGTCGCGCATTCCAACGATGCGTTGGCCGGTGGCCATCGCGGAACCTATGCC
CAGCTGGGCGTGCGTGTGCCGTTGCACGAACGCGTCCGCCTGGAAGCAGCGGTGGGCCAG
TACTGGCTGGCCACCGCGCAGGGCCCGGATTACCTGCATGGCCAGCTCAGTGCCATTGCC
ACGCTGACTCCGGCATGGGAGCTGCGCGCCACCGTGCATGACACCGACAGCGCGGCCAAG
CGACTGTTCCCGGGCAATGCCGGTGGACGCTGGGAGCTGGCGCTGCAGGGCAGCTTCTAG
TTCGACGATGCCGCCTGGCGCGCGCGCAGCGCGCCGGGCAGCCACAGCAGCAGGGCCAGC
ACGGCCACGGCGGCACCGGCCACGCAGACGCCGGTCCAACCGTAGCGCTGGTAGACCTGC
GCCGACAGCAGCGAACCCAGCGAGCCGCCGATGAAGTAGCCGGTCATGTAGCCGGCATTG
AGGCGGTTGCGCGCCGCGGGCTGCAGCGCATAGATCAGGTTCTGGTTGCTGACGTGCAGC
AGCTGTGCGGCCAGGTCCAGCACCACCACGCCGATCAGCAGCGCCAGCAGCGAGTGGGCC
GACAGCCCCAGTGGCAGCCACGACAGCAGCAACAGCACCAGCGCGATGGCAGTGGCGCGT
CCGGTCTGGCCGCGGTCGGACATGCGCCCGGCCAGGCCGGCCGCCAGCGTACCGGCTGCA
CCGACCAGCCCGAACAGGCCGATGGTGGCATCGCTGTAGGCGTACGGTGGCTGCGCCAGC
AGGAACGCGAGCGGGGTCCAGAAAATCGCGAACATGGCAAAGCTGCAGGCACCCAGCAGG
GTGCGCTGGCGCAGCACCGGCTCCTGCACGAACAGCACGCCGATCGAGCGCAGCAAGGCG
AAATAGCCCAGGCCGGCGCTGTGGTGGAATCGCGGCAGGCCGCGCTGCAATGCCAGTGCG
GTCAGCACCAGGGTGCCGGCAGCGATGGCATACACCAGGCGCCAGTCACCCAGGCTGGAA
AGCAGGCCGGCCACGGTACGCGCCAGCAGGATGCCCAGCAGCAGGCCACTCATCAGCGTG
CCGACCACGCGGCCACGATGTTCCGGCGCGGCCAGCGTGGCCGCGAACGGCACCAGCACC
TGTGCCACCACCGAAAACAGTCCGGTGATCGCGGTCCCGACCAGCAGCCAGGCCAGCGAC
GGCGCGCAGGCACTGATCACCAGGCCACCGGCCGACAGCAGGCTCATCACCACGATCAAG
CGGCGGCGCTCGAACAGGTCACCCAGTGGCACCAGCAGGATCAGTCCGGCGGCATAGCTC
AGCTGTGCTGCGGTAACCACCATGCCGACCTGGCCGAACGGCACGCCGAAGGCATCTGCG
ATGGTGTGCAGCAGCGGTTGCGCATAGTAGTTGCTGGCCACGGCCACGCCGGTGGCGACC
GACATCAGCAGCACCTGCCAGCGGTGCAGAGGGGGAAGGGACGGGCTCACGCGGTGTTCC
AGGAAGCGGGGTGCACAGTGTCCGCCTGCTGCGGTCATGATGGAAATGAATCATCATCAT
CCTTGTCATCTGAAAACAAGATAGCTGGATGAACCTCAAGCAGCTCGAGTTTGCCGTCGC
CCTGGCCGAGGAGGGCAATTTCACCCGTGCCGCCGAGCGCTGCCACGTGGTGCAGTCCGC
GCTCAGCCACCAGATCGCCCACCTGGAACAGGAACTGGGTGCCACGCTGTTCGAGCGCCT
GCCACGCCAGGTGCGGGCTACCGCCGCCGGCGAGGCGTTGCTGGTGCACGCACGCCAGGT
GCTGGCCAGCCTGCGCCACCTGCGCGCCGACGTGGCTGCCGTCAGTGGCGAAGTGCGTGG
CCTGCTGGCCATCGGGCAGATTTCTTCGCTGACCGACATCGACGTCGTGGCGATGCTGGC
GGCCTTCCAGCGGGTGCACCCACAGGTGGAGTTCCAGCTGCGCGTGGACAAGAGCGAAGA
CCTGATCGCACAGGTGCAGTCGCGCGCGCTGGATGTGGCACTGGTCGGCCTGGCGCCGTC
GGCAGCGCTGGATGGCGTCTGCCACCAGGTGCTGCAGGAGGAGGATCTGGTAGCGGTACT
GGCGCCGTCGCACCGGCTCGCCGGGCGCACGCGGTTGCCATTGACCGCACTGCAGGATGA
AGCGCTGGTCGACTTCCCGCGCGGTACCGGTGCGCGCCGGCAGACCGACGATGCCTTCGC
CGCCGCTGGCCTGCCGCACACGGTGCGTTTCGAGGTCAACCTGATGGAACTGGTCGAGCG
CTTCGTCCGCCACGGATTGGCGGTCGGCATCGTGCCGGCGTTGATCGCCGAAGGTTTCCA
GGGCGTGGTTCAGATTCCACTGCAGCCGACCCCGACCCGGCGCGTACACCTGGTCTGGCA
GCGGCTGCCGACGCCGGCCGCGCGCGCCTTCGTCGAGGCCGTGCTCAGCCGCGCAGGCGC
AGGCTCAGGCCCTTGAGGAAGTTGCGCAGCATCTGGTCCAGGCAGCGCCGGTAGTTGGTG
TGCCCGGGCTGGCGGAACAACGCACCGACTTCCGACTTGGACACGTTGAAGCCGGCGCTG
GCGAAGATCTCCATCAGGTCCACGTCGCGCAGCTGGAAGGCCACGCGCAGCTTCTTCAGC
ACCAGGTTGTTGTCGATGCGGGTTTCCACCGCACGCTGCGGCTGGCTCTCGTCGCGACCG
CGCAGGTGCACGATCAGGCCATCGAGGAAGTGCGCCAGTGCGCTGTCGTTCATCGCCTCG
AAACCGGCTTCGTCCTCGCGGCGCAGCCAGGCCTTCACCTGCTCGGTATCCACGGCGAAG
GCCGGGTCGGCCATCTGGCACAGGGTGACCACGTGCTGGTCACCCAGGTCCAGGGAGTAG
CGCACGCTGCGCAGGACATCATTGTTGATCATGGCGCAATTGTACCGGTCACCCCGACAC
GTGGGGTCGCCGCCCCGGATCTGGCCGATCCGGCAACACGGGTGCTGCCGGACGGTGCCA
GAATGGGGATCTGGTTTTCCCCCTGGAGTTGCCTGATGACCCGCACTGTCCTGATTACCG
GCGCCACGTCCGGCTTCGGCGCCGCCGCCGTCCACCGCTTCGCCCAGGCCGGCTGGAAAG
TGATCGCCACCGGCCGCCGCGGCGAACGCCTGCAACCGCTGGTCGAGCGCTATGGCAAGG
ACGTGGTGCACGCCGCCGCCTTCGACATCCGCGATCCGGTGGCGATGGAGGCGGCCCTGC
TGGCGCTGCCGCCGGCCTTCGGCGAGATCGACCTGCTGGTCAATAACGCCGGTCTGGCGC
AGGGCACCGCACCGGCACAGAGCGCCAGGCTGTCGGACTGGACCACGATGATCGACACCA
ACATCACCGCGCTGGTGACCCTGACCCACCGCCTGTTGCCGCAGCTGGTGGAGCGCAAGG
GTGCGATCATCAACATCTCGTCGGTGGCGGGCGTCTACCCGTACCCGGGTGGCAACGCCT
ACGGTGGCACCAAGGCCTTCGTCAGCCAGTTCTCGCTGGGCCTGCGTTCGGACCTGCACG
GCACCGGCGTGCGCGTGACCACGATCGAGCCGGGCATGGCCGAGACCGAGTTCACCGTGG
TCCGCACCCATGGCGACCAGAATGCATCGGACAAGCTGTACAGCGGTGCCAATCCGATGA
CCGCCGAAGACATCGCCGAACAGATCTTCTGGGTGGCCACGCTGCCACCGCACCTGAACA
TCAATCGCCTGGAGCTGATGCCGGTCAGCCAGTCCTTCGCCGGGTTCCAGGTCGCCCGCG
AGGGCTGACGCCGTGTGTGGAGTCGAGCCATGCTCGACTCGGCAGAAACAAAAAAAGCCG
GGCAATGCCCGGCTTTCTTCATGCAGTCCCGCAGAACGTCACTGCGCCTTGATGGCCATC
GCCTGCAGGCCGGTGCCATCCAGCTTCTGCTTCGCTTCAGACAGTTCGCCGGCGCTGCCG
TACGGCCCCATGCGCACGCGATACACGGTCTTGCCGTTGATCTGCGCCGACTCCACGCGT
GCCGCCAGGCCCATCATGGCCAGCTTGGCCTTGGTGGCTTCGGCGTCGCCGGACGCACCG
AAGGCACCTGCCTGCAGGATGTAGCGGGCGTTGTCGGCGGGCGCCGGTGCGGCAGTGGTC
GCCGGCGCGGTGGGCGCGGCTTCCGCGCGCGGCGCGGGGGTGGCGGCCGTGCTGGTCGAC
GCCGGTGCGGTGCTGGCCGGCGGGGTTGCCGCGGCCGGGCGCTCGCTCAGCGGTGCCGGC
AGCGGACGGTTGCTCGCGGTCACCGGTGCGGTGCTGGCGACGCTGGCCGTTGCGGTCGGT
GCCGGCGTGGCCGTGCTCGCCGGCGGCACCGGCTTGCCCTCCAGCGCGGCCTGCGCGCGC
GACGCTTCGGCCTTGGCCCGGCGCTGGTCCTCGGCACGCGCGCTGGCGGCCAGTTCGGCG
TCGGACATTTCCACTTCCTTGCCCGGCAGCAGGGTGTAGAAGTCGTACTGCGTCGCCGCG
GGCTTCTCCGGTTCGGCCGGCTTCGGCGTGGCCGGCTGCGCGGCTGGCTGGCTGCCGACA
TCGCTGTCTGCATCAGCAACCGGGGCCGGCTGCGCGTTCGGGTTCGGCTGCGGACCGGCG
CGCAGGAAGCCGTCGCCTTCGCCCTTGAACAGGTTCGGCGCCGCCAGGAACACCACGGCG
GCGATCGCCACACCGGCCACCAGCCACACCCATCCGGGTGTGCCCTGGCTGCTGCTGTTG
CGTCGTGCCTGGGTTTTGCCGCGTCGTGCTGCCATGTGTACTGCGTCTCCTGATGCTTAC
ATTTTTTCCGGGGCGCTCACGCCCAGGAGTTCAAGGCCGTTGGCCAGCACCTGGCGCGCC
GCGCAGGCCAGGGTCAGCTTGGCGTTGCGATCGGCGGCGTCTTCCACCAGCACCGGCGTC
CCGTGATACCACGTGTGGAAGGCATGCGCCAATTCACGCAGGTACTGCGCCACCAGGTGC
GGCTCCAGCGCCACGCCGGCCGCTTCCACCACTTCCGGATAGCGCGAGATCTCGTTCATC
AACAGCAGCGAGGCATCGTCGGCCAGGTGGCCAAGGTTGGCCAGGCCATTGCCCTGCTCG
TACACCAGGCCCTTTTCCTGCGCCTGGCGCAGCAGGCTGCAGACACGGGCGTGCGCGTAC
TGCACGTAGAACACCGGATTGTCGTTGCTCTGCTGGCGCGCCAGGTCGATGTCGAAGGTC
AGCTGCGAATCGGGCTTGCGCGCGATCAGGAACCAGCGGGTCGCATCGCGGCCGGCTTCT
TCGATCAGGTCGCGCAGGGTGAAGTAGCTGCCGGCACGCTTGGACAGCTTCACTTCCTCG
CCGCCGCGCATGACCGTGACCATCTGGTGCAGCACGTATTCCGGCCAGCCCTGCGGGATG
CCCACTTCCATCGCCTGCAGGCCGGCGCGCACGCGCGCCAGCGAGCCGTGATGGTCGGCG
CCCAGTTCGGTGATCGCGCGCTCGTAGCCGCGCTGCCACTTGGACAGGTGGTAGGCCACG
TCCGGCACGAAGTAGGTGAAGGTGCCGTCGGACTTGCGCATCACGCGGTCCTTGTCGTCA
CCGAAGTCGGTGCTGCGCAGCCACAGCGCGCCGCCTTCCTCATAGGTGTGGCCGGACGCC
TGCAGCTTGGCCACCGCTTCGGCAACCTTGCCGTCGGCGTACAGCGAGCTTTCCAGGAAG
TAGATGTCGAAGTCGACACCGAACGCGGCCAGGTCCAGGTTCTGCTCGTTGCGCAGGTAG
GCCACGGCGAAGCGGCGGATTGCCTGCATGTCGTCCGGGTCCTTGGCGCCGACCACGGTG
CTGCCTTCCAGGTCGACGCTGGCACCGGCCATGTAGGCGCGGGCGACATCGGCGATGTAC
TCACCGCGGTAGCCGCCTTCCGGCCAGCCGTCCTGATCGGGTGCGATGCCCTTGATCCGC
GCCTGGGTGGACAGCGCCAAGTTCTCGATCTGCACGCCAGCGTCGTTGTAGTAGAACTCG
CGCTTGGCGTTCCAGCCGTTGGCATCGAGCACGCGGGCCACGCAGTCGCCGATCGCCGCT
GCGCGGCCATGGCCGACATGCAGCGGGCCGGTCGGGTTGGCCGACACATACTCCACGCCC
ACCGTGCGGCCATTGCCGGACAGGTTGCGGCCGTAGTCGTGGGCTTCCTTGATGACCGAG
GCGGTTTCGCGCTGGTACGCGGCCGGGGCCAGATGGAAGTTGATGAAGCCGGGGCCGGCG
ATCTCGACCTTGCTGACGTCCTCGCTGCGCGGCAGCGCCTCGACCAGCGCCTGTGCCAGT
GCGCGCGGATTGCTGCGCGCGGCCTTGGCCAGCAGCATCGCGGCGTTGGTGGCGAAGTCG
CCGTGGTCACGGGTCTTCGGGCGCTCGACCACGAAGTCCGGCGGCAGGGAGTCGGCGGGC
AGGGTGCCATTGGCGCGCAAGGCTTCGATGCCTTGGCTGATCAGGGCGCGGAGGAGATTT
TTCACGAGGCCTGCTGTGAGAATGAGCGGCGGAATCGCCCATTTTAGCGCAGATGCCCGC
GCCCACGCTGACCAGGACATGCCTGCGGGGCGCCCGCCCGGCCCTGACCAGGGCCGTTCA
GCCGAACAGGCGCGGCTGGGGCGGGGACAGCAGGCCCCGTTCAGCAAATGAAACGGGGCG
GCCCTCGCCGACGACGAAGTGGTCGAGCAGGCGCACGTCCACCAGTGCCAGCGCCTGCTG
CAGTTCATCGGTGATGCGGGTGTCGGCGCCGGAGGGCTCGGGGTCGCCGGAAGGATGATT
GTGGCTGAGGATCACCGCTGCCGCATTGTGCAGCAGGGCTCGACGCACCACCTCGCGGGG
ATAGACCGGGGCGGCATTGATGGTGCCCTGGAACAGTTCTTCGCAGGCGATCAGGCGGTG
GCGGTTGTCCAGGAACAGCGCCATGAAGATCTCGCGGGCCTGGCCGCGCAGGCGGTGCTG
CAGATAGCGGCCGACCGCAGCCGGGTTGTTACCGACGGCCTCGCCCTGCTGAAGTTCAGC
CGCCAGATAGCGGTGGGCCAGTTCCAGCCCGGCGGCCAGTGCACAGCTTCGAGCAGGGCC
CAGCCCCGGCAACCGGGCCAGCTCGCGGGCCGGGCGGTCCAGCAGCACACGCAGGGGACC
GTGCGCCTGCAGCAGGTCGCGCGCGGTCTGCACCGCATCGCGTCCACCGAAGCCGGAGCC
GAGGAACAGTGCCAGCAGTTCTGCGTCGGACAGCGTGGCGGGGCCGCGTGCGATCAGCTT
CTCGCGGGGACGTTCCTGTTCGGGCCAGTCGTGGATGGGCATGCCTGCATCATCGCCAGT
GGGGGCGATGCGGCCCATCAGGGCAGGACGCATGCCCGGGTCGGCCGTTGCCTCAGTCGC
GTCGCGACTGCAGGTAGGCGAACAGCTCCTGGTTGTTCTGCAGCCCCAGCTTGCGCTTGG
CCTCGGCCTTCTGCCGGCTGATCGTCTTGGGGCTGCGGCCGCAGTGGACGGCGATGGCGT
TCACTTTCAGCCCGGCGGCCAACAGGTCCAGCACTTCCTGTTCGCGGGCGGACAGCGCCG
CCGGTTCGCGCGCGAACATCAGGTCGCGCGCCTGCAGGTGGTGGCGCAGCTGCTGCGAGA
CGAACACCTGCCCTGCCATGGCCGCGTTCAGGGCCTGCGGCAACTCGCCGAAATCGGCGC
ACTTGTCGACCAGGCCGCTGACACCCTCACGCAGCAGGCCATCGAGCAGGCCGGGGTGGC
GGGCGCCGGTAAGCACCACCACGGGCATGCGCGGGTGGCGTGCGCGCAGTTCAGCGATCA
GTTCCGGGCCATCCGGGCCGGTGCCCGGCATGGAGAGGTCGGTCAGCACCGCGTCGCAGC
CGTGGTGCTCGACCAGCTGCAGCAGCTCGGCGCCGTCACGCGCGCTGCCGACGACCTCCA
TCAGGTGGGTCTGCAGCACGATGCGGATGCCATGCAGGACGACGGGATGGTCGTCGGCGA
TGATGATGCGCGGGTGCACGCGGAATCCTCGAAAAGCGAAGCGGCACACCTGCGGCGGCC
ACTGACGATTCTGCAAACGTGGCCGGCCTACAGGTATAGGAAAGTTCCGAATCGCAGTGT
CTTGAACCCCGGAAGCGCTGTGGTGCAAGTCCCATCTGCTGATAGCTGCCCGCTATGTGC
GCTGTGCACCGGGACATTACCGACCATCGGGTAAGCTAATGCCCTCGTTTGCACAGGAAT
TCCAGGTGGCTGACTCCCCCAACGCTTCCCCCGCGCCCGGCCGCGCGCTGGAAGGCCAGA
AACTGCTGTTGTGCGTCGGAGGCGGGATCGCGGCCTACAAGGCCCTGGAACTGGTGCGAC
GCCTGCGTGATGCGGGCGCCCAGGTGCAGGTGGCGATGACCGCCGGCGCCCAGCAGTTCG
TCACCCCCCTCAGTTTCCAGGCCCTGTCCGGGCAGCCGACCCGCACCACGCTGTGGGACA
GCGCCGCCGAACAGGCCATGGGCCACATCGAGCTGGCCCGCTGGGCGGACCGCATCGTGG
TCGCGCCGGGAACCGCCGATCTGCTGGCCCGGCTGGCCCAGGGCCATGCCGATGACCTGG
TCAGCACCCTGTGCCTGGCCAGCACCGCACCGCTGACGATCTGCCCGGCGATGAACCATC
GCATGTGGCTGCATCCGGCCACCCAGGCCAACATCGCCCTGCTGCGCCAGCGTGGTGCGC
AGGTGATCGGCCCGGTCGATGGCCCGCTGGCCGAAGGTGAATCCGGCCCCGGCCGGCTGG
CCGAACCCGGCGACATCGTGGCCGCGCTGGCCGCCAATGGCGGCGCCGCTGCGACGGTTG
CCGCGCCGGAAACCCGTGCCCTGCAGGGGCTGCGCCTGCTGATCAGTGCCGGACCGACCT
ACGAAGACATCGATCCGGTGCGTTACGTCGGCAACCGCAGCAGCGGCAAGATGGGCTTTG
CCCTGGCCGCCGCTGCTGCCGCGCTGGGCGCGCAGGTGGTGCTGGTCAGCGGTCCGGTAC
AGCTGCCGACGCCGCCGGGCGTGCAGCGTATCGACGTGCGCTCGGCCGCGCAGATGCGCG
ATGCCGTACTGAAGTCGCTGCCCGCCGACATCTATATCGGTGCCGCCGCGGTGTCCGACT
ACACGCCGCGCCAGGTCGCCGCGCAGAAGCTGAAGAAGACCGCCGACAGCCAGTCGCTGG
TGATCGAACTGGTGCGCACGCCGGACATCCTCGCCGAAGTCGCTGCACAGACGCAGTCGC
TGAAGCTGGTGGTCGGCTTCGCCGCCGAGACCCACGACGTGGAGAAATACGCGCGCGGCA
AACTGGTCGACAAGCGCCTGGACCTGGTGATCGCCAACCAGGTCGGCATCAGTGGCGGCG
GTTTCGAGAGCGACAACAATGCCGCCACGGCCTTCTGGCAGGACGGCGAACAGGTATTCC
CGGCCACTTCCAAGCGCGAGCTGGCCGAACAACTGCTGGCGCTGATCGCGCGGAGACTCC
AGGCATGACCCAGGCATCCACTTCCCACCCGCTGCAGGTCAAGCTGCTCGATCCGCGCTT
CGGCGACAGCTGGCCGCTGCCGGCCTATGCCACCGAGGCCAGTGCCGGCATGGACCTGCG
CGCGGCGCTGGATACCGCGCTGACCCTGCAGCCGGGCGACACCGCGCTGGTGCCCAGCGG
CCTGGCCATCCATATTGCCGACCCGAACCTGTGCGCGGTGATCCTGCCGCGTTCCGGGCT
GGGCCATCGGCATGGCATCGTGCTGGGCAACGGCACCGGCCTGATCGATGCCGACTACCA
GGGGCCGCTGCTGATCAGCGTCTGGAACCGTGGCCGCGAGGCCTTCACCATCGAGCCGGG
CGATCGCATCGCGCAGCTGGTGGTGGTTCCGATCGCCCGCGTCAGCCTGCAGGTAGTGGA
TACTTTCACCGACAGCGTGCGGGGCGCGGGTGGATTCGGCCATACCGGGGTGCGTTGACA
GGGGACATCGATGAGCGGCATCGGGGAAGGACAGCGGGGACGGTCGTTGGGTCGCAGTGC
ACCTCTACTGGGGGTGCTGTTGATCCTGTTGGCCGGCTGGTTCGGATGGAGCGCGGTGCA
GCAATGGCGGCAGGAGGCCAACGGGCAGGCGCTGGAAGAGGCGCGTGACCAGGCCGTGCA
GGGCCTGCAGCAGGCTGCTGCGGGCCAGTTGCAGCAGCTGCAGCAGCAGTTGAAGAACGA
TCGCGTGCAGCAGGCGCTGCAGGCCGGCGACGCCGCTGCGGCGGCGCTGGCCGTTCGCGA
GAGCTGGACCGGAGTCGAGAAGGTCGAGGTGCTGGCGGCCGATCTGGCCAACGCCTATGC
CGATCCGGCCACCTTCGGGTATTCCCGCCTGGCGCTGCTGGAAGCGGCGCTGGCCGAGGC
CAGGCCAAGCCTGCGCGTGGTCCGCGACGGCGGCGGCAACCGCCTGGGCCTGGCCGCGCC
GGTGCAGCTGGGCAGCCTGGGGCCGGCCGTCATCTATGTCCGCCAACCGCTGCTGCGGCT
GACGTCGCCGCTCGACCAGGTCAGCGCGCCGTCCGCCGGCTTCCTCGGCCTGCGCCAGGG
AGCATTCGATCTGGTCACCCAGGGCGACCCGAGCCTGGCCGAAAGCGCGGAAGCGCTGGC
GCGCCCGGTTGCAGGCACGCCGTTGCGGCTGGTCGCGTCGGTGCCAAATGTCGAGGCCGG
TCCGCTCGGCCTGGGCGCGCTGGCCAGCGCCATTGTGGCGTTGCTGCTGGCGTTCATTGC
CGTGTTGCTGGTGGTGGGGCGCGACCGGCTGCCGAAGTCGCTGCCGTTGCCGCGCCGCGC
CGCCGCGTCCGAGGCCGACCATGGCCCGACCCTGAGCGAGAGCCTGCAGCAGGCGCCGCC
ACCGGTGGCCGCCGTGACCGGCAGTGGCGATGCCACGCCACCGCCGCCACCGCCGGTGCC
TGCCGAAGAGCTGGCCGCCGGCATCTTCCGCGCCTATGACATCCGCGGCATGGTGGGCAG
CGAACTGACACCGAAGACCGCGGCGCTGATCGGCCAGGCCATCGGCACCGTGGCACTGGA
GCAGGGCCTGCGCGAGGTGGTGATCGGGCGCGATGGCCGCCTGTCCGGACCCGAGCTGAC
GGCCGGGCTGGCCGAGGGCCTGCGCCGTGCCGGCTGCGCGGTGATCGACATCGGCCTGGC
GCCGACCCCGCTCGTGTACTACGCCGCCTTCCATCTGCGTACCGGCACCTGCGTGGCGGT
CACCGGCAGCCACAACCCGCCCGAGTACAACGGCTTCAAGGTGGTGATCGGCGGCGAGAC
GCTGTCCGGCGACGCGATCACCGATCTCTACCAGCGCATCGTCGAGGGCCGCCTGGTGCA
GTCCGCCGAGCCGGGTGACTACCAGCAGCGCGATGTCAGTGCCGACTACATCCAGCGCAT
CGCCGATGACGTGCAGCTGGACCGTCCGCTGAAGGTCGTGGCCGATGCAGGCAATGGCGT
GGCCGGCGCACTGGCCCCGCAGCTGCTGGAAGCAATCGGCGCCGACGTCATTCCGCTGTA
CTGCGATGTCGACGGCACCTTCCCCAACCATCATCCCGACCCGAGCGAGCCGGCCAACCT
GGAAGACCTGGTGCAGACGGTCAAGCGCTTCGGCGCCGACCTCGGCGTAGCCTTCGATGG
CGACGGCGACCGGTTGGGCGTGGTCACCGGCGAAGGCAGGATCATCTATGCCGACCGCCT
GCTGATGCTGTTCGCTGCCGACGTGCTGATGCGCAATCCGGGCGCGATGGTGATCTACGA
CGTCAAGTGCACCGGCAAGCTGTCCGACCATGTGCTGCGCAACGGTGGCAGCCCGCTGAT
GTGGAAGACCGGGCATTCGCTGATGAAGGCGAAGATGCGCGAGACCGATGCCGAGCTGGC
CGGTGAGATGAGCGGCCACTTCTTCTTCAAGGAACGCTGGTTCGGTTTCGACGACGGCCT
GTACGCCGCTGCGCGCCTGCTGGAGATCCTGGCCCAGCGCGAGGAGACCCCGGACGAAGT
GCTGGGCGAACTGCCGGAAATGGTCGCCACGCCGGAGCTGAAGGTAGCGGTGGCCGACGG
GACGCCGCATGCGCTGGTGGCGATGCTGGTGGCGGCGGCGCAGTCGCCGGACAACCCGTA
TGTGGGGGGCCGCCTGTCGACCATCGATGGCCTGCGCGTGGACTTCGCCGATGGCTGGGG
CCTGGTGCGCGCCTCCAACACCACGCCGGTGCTGGTGCTGCGGTTCGAAGGCAACGACGA
TGCCGCACTGGAGCGCATCAAGGCCTTGTTCCGCAGCCAGCTGCAGCCGGTGCTGGGCGA
CACCCCGCTGGGGTTCTGAGGTGGGGCCGGGCGGCGCCCGGCACCCGCCGAATCAACGTC
AACGTCAAAGGCCGGCTATCCGTGGGATGCGGGGTGGGTCCGGTTGCGCGGGACGCTGCA
AGTCCCGCTCCGGGGCCCGGCCCAGCCGCTGGCGGCTGGGCGTTCGGGCGCTTGCGAAGC
AGTGCTTCGCAAGCAAAGCGCCCTCACCCATGTAAGCTCGGTCGCCGCTTGCTCGTGTGC
GCAGTCCTGCGCACACGGCAAGACCGGGGTTGGGCGTCCTGCCCAACCCGCCCGAGGCAT
ACCTCGGGCCCATGCGGCTCACGCCCCCGCAACCGGACCCACCCCGCCTTCGACAGATTT
CCGCGATCTGTCCGAACCGCATGAACTGCTCCTGGTAGGTGTCGACCTTGGTCGACACAG
CAGAGATCCACGCCATGCGTGGATGCTCTTCCGAATTTGCTTTGGTGGGTGCCGACCGTT
GTTCGGCACACCCTCACCCCTTGAATCGCAAGCCCACGCCCGGTTCGGTGAACAGGTAGC
GTGAATCCAGCGCCGAATCGCCCAGCTTGTGCCGCAGCTTGCCGACCAGGATGCGCAGGT
AATGGGTATCGTGCTGGTGGGTCGGCCCCCAGATCTCCTGCAGGATCTGCGGCTGTGTCA
CCACCCGCCCGGCATTGCGCAGCAGCAGCGACAGCAACGCGTACTCCTTGCGGGTCAACG
CCACCGGTTCACCCTGCAGGGCGACTTCGCGGCGCACCAGGTCCACGCGCAGGTGGCCGT
CGTCGAACACCGGCGGCGTGCCATCACTGGGTACGCTGCGCGTGCGCAGCAGCGCCCGCA
CCCGCGCCATCAGTTCCTGCGTGCCGAACGGCTTGGTCACGTAGTCGTTGGCGCCGGTAT
CCAGTGCGCGCACCTTCTCGGCTTCGCCGGCGCGCACGGTCAGCATGATCACCGGCACCT
GGCTCCACTGCCGCAGCTGTTCAAGTACCTCGTGGCCTTCCATGTCCGGCAGGCCGATAT
CCAGGATCACCAGGTCCATGTCCTCGCTGGCGGCCAGCTGCAGGCCTTCCTGGCCGGTGG
CGGCCTGTCGCACCTGGTAGCCCTGCGCGCGCAGGCTGATGTCCAGGAACCGGCGGATCT
GGGTTTCATCATCGATCACCAGCACGCGCGCGGCCGGCACGCTGGCATCAATCGGGGTCG
GGCTCATCGTGGGAGGCTGGCTTGAGCAGGGGCAGGGTGATGCGGATCAGGGTACCGCGA
CCGTCGCGTCCGGGCAGCGCCTGCACGCTGCCGCCATGTGCGCCGATCATGCCCTGGCAG
ATGGTCAGGCCCAGGCCGGTGCCGTGGCGGCCGCGGTCGCCGCGCTCGACGCTGTAGAAC
ATGTCGAAGATGCGCGCGCGCTCGTCGTCGGGAATGCCGGGGCCGGCATCGATCACGTCG
ATGCGCAGCTGGCCGTCCAGTTCGCGCGCCTGCACCTGCACGGCGGCGTCGGGCGGCGAG
AACTTGGCCGCGTTCTCCATCACGTTGAACACGGCCTGTTCGACCAGCGCCGGGTGTACC
CAGATCGGCGCCAGCGTGGACGGAATGTCCAGCTCCAGCCGCACCTTGGGCTGGTAGCGC
TGCAGGCGCCGTGCGGCCGAGCCGATCAGTTCGTCCACGCCGATCCAGTCACGGTTGATC
TTCAGACCTTCGTGGCCAAGGCGGGTCATGTCCAGCAGGTTCTGGATGTAGCGGTCCAGC
CGCTCGCCTTCGACCAGGATGGTGTCCAGCAGGGCACGGCGATCGGCCGTGTCCATCGCC
GCGCCGTAACTGGCCAGGCTGTCGGCCGAACCGATCATCGCCGCCAGTGGAGAGCGCAGG
TCGTGCGACACCGAAGAGAGCAGGGCCGAGCGCAACCGCTCGGTCTCGTTGCTGACATGC
GCCTGTTCCAGTTCGGCCACCAGCCGGGTACGCAGTGCGGCCTGCGCGATGTCATCGACC
ATCGCTTCGGCAAGCTGCCGCTGTTCGGGCAGCAGGCGTGCCTGTGCGCCGGGCAGGTAC
AGGCCGGCCACGCCGATCGCGCGATCTTCGCCATCCAGCAATGGCAGGAACCACCACTGC
GCACCGGCCAGGGTGTCGGTGAAGCGGCCGCTGGGCTGGCCGTGGCGCAGCGCCCAGTCG
GCGGCAGCCAGGTCGGTATCGCCGGGTTGGCTGCGGCCACCGGCGGCAGTGTCCGCGCCG
ATCCGCAGCCACGCCGGCACATCCATCGCCTGCTCCAAGGCATGCCGACCTGCCTGTGCC
ACCTCGCCGTTGCCAGCGGCGCTGGCCAGCTGACGGCCCAGCTGCTGGCGTGCACGTGCA
TGGCGGTTGGCCGCACGCAGCGCAATGACCTGCATGCGCAGGCGCGAGGCCAGCCGTCCG
GCCACCAAGGCGGCGGCCAGGAACAGGAACACGGTGATCACGCCCTGGCGCGCACCGATG
GCGAAGGTGAAGCGGGGCGCGATGAACAGGAAGTTGTAGGCCAGGAAGCACAGGATCGCC
GCCATCACCGCCACGCTGGCACGCGTGCGCGCCGCCACCAGCACCACTGCCACGATGAAC
ACCATCGACAGGTCAGCCATGCCGACCCAGCGTTCGGCCAGCCAAGCCACCGCACAGGCC
AGCGCGGTGGCGATCAGTGCCTGTACCGGCTCGTAGCTGATGCCGCGCATCGGTGGCAGC
AGACCCTCGCGGCGCGAGCGCGCCCGGGCCTGCGGCGTGCTGATGATGGTGATCTCGTAG
TGCGCGCCGCGCTGGATCAGCTGCTGGGTCAGGGTTCGGTTGAACATCCGCGCCAGCGGG
CGCTCACGGGTGCGCCCCAGCACCAGGGTCGATACGCCGTTGTGCGCTGCATGGTCGAGC
AGGGCATCGGCGATGCTCGATCCGTGCAGCAGTTCGGCGTCGCCGCCCAGGCGCCGTGCC
AGGGCGAAGGCCGCATCGATCTCGCGCCGCGTGGCCTCGTCCTGGCGCCGGCCCTGCACG
GTCACCACCGTCCACGGTGCGTCGCGGCGCTCGGCGATGCGGCGCGCCACCCGCACCAGG
TACTCGCTCTGGCCGCCGCCATCGATGGCCACCAGCACGCCGCGCCGCAGCGGCAGGTTG
CCTTCGCCCCGTGCGGCGCGGGTTTCACGCAGGCTGCTGTCGACGCGGTCGGCGGCTTCC
TGCATCGCCAGCTCACGCAGGGCGGTCAGGTTGGCCGGCGAGAAGAACGCCTGCAGCGCC
TGCGCGGCCTGTTCGGGCACATAGACCTTGCCCTGCTGCAGGCGCGCGATCAGTTCGCGC
GGCGGCAGATCGACCAGCACGATGTCGTGCAGGCGATCGAGCACGCCATCGGGCACGGTC
TCGCTGACCCGCACGCCGGTGATGCGCATCACCACGTCGTTGAGGCTTTCCAGATGCTGG
ATGTTGACCGTGGTCCAGACGTCGATGCCGGCGTCGAGCAGCTCCATCACATCCTGCCAG
CGCCGCTCATGGCGGCTGCCGGGCGCATTGCGATGGGCCAGTTCGTCCACCAGCACCAGC
GCTGGATGCCGTGCCAGCACGGCATCCAGGTCCATCTCCTGCAGGGCGTGGCCGTGATAG
GCCACGTCCTTCAACGGCAGCTGCGGCAGGCCTTCCAGCAGGGCCTGGGTTTCGGCGCGG
CCATGGGTTTCCACCAGCCCGACCACCAGGTCCACGCCGCGGCGCAGCTGCTCCTGGGCA
CGGGTCAGCATGGTGTAGGTCTTGCCCACACCCGGCGCAGCGCCGAGGAACACGGTCAGC
TTGCCACCGGCTTCGCGTTGCAGGCCTTCCACCAGGGCATCGGCCTGGCGGGTACGCGCA
TCAGTCATGGGGGCCGCTGTCATGGCCGCCATTGTGCGCGCAGCCGATGCAGGCCGGCAT
CACGGCGCCTTGGCCGCATGGTCCAGCGCGAAGTTCAGCGTCACCACGTTCACCCGCGGC
TGGCCGAACACGCCCCACTGGCGCCCTTCAGTATGTGCCTGCACCAAGGCCTGCACGCGC
TCGACCGGCAGGCCGCGGGCACGTGCCACGCGTGCCACCTGCAGCTGCGCCGCCGCCGGC
GACAGCTGCGGATCCAGCCCGCCGCCGGACTGGGTGACCAGGTCGGCCGGCACCTGCGCC
GGGGCGACACCTTCGCGCGCGGCCACCGCCGCCGTGCTGGCGGCAACACGCTCGGCCAGC
GCCGGGTTGCTGCGCGCCAGGTTGGAACCGGCCGCGGCCATCGGGTCGTAGTTGGCCGCC
GACGGCCGTGCCTGGAAGTAGCCATCGCCGGTGAACGGCTGCGACAACCATGCCGAGCCG
CGCACCTGGCCGCTGCCATCGCGCAGCAGGCTGCCCTCGGCCTGGGTGGGGTAGGCCAGG
CCGGCGAAACCGGTGGCGATGCCGGCGTAGACCGCGCCGGCCAGCAGCAGGGTGGCCAGG
CCCAGGCCGATCGCCGGGCGCCAGCCGGCGCCGTCCTGCAGGCTGGCCACGCGGGCTTCG
GCCTTCGGTTCGCGGGGAAGGGTGGTGGAGGTCGAAGCAGAACGGTTCATGCGCCGAATA
CCAGGACAAGGAAGAGGTCGATCAGCTTGATCGCCGCGAACGGCAACAGCACGCCGCCGA
GGCCGTACACCAGCATGTTCCGCCGCAGCAGCGCGGTGGCCGTGGCCGGGCGGAAGCGCA
CGCCACGCAGGGCGAGCGGGATCAGCGCGGGAATCACCAGCGCGTTGAAGATCAGCGCCG
CCAGCACCGCGTTGCGTGGGCTCGACAGCTGCATCACGTTCAGTGCGGCCATGGCCGGAA
CCGCAGCGGCAAACAGCGCCGGCAGGATCGCGAAGTACTTGGACACGTCGTTGGCCAGCG
AGAAGGTGGTCAGCGCACCGCGGGTGATCAGCTGCTGCTTGCCCACTTCCACGACCGCCA
GCAGCTTGGCCGGGTCTGAATCGAGGTCGACCATGTTGCCGGCCTCCTTCGCCGCCTGCG
TGCCGGAGTTCATCGCCAGGCCGATGTCGGCCTGGGCCAGCGCGGGAGCATCGTTGGTGC
CATCGCCCACCATCGCCACCAGGCGGCCACCGGCCTGTTCCTGGCGGATGCGTGCCAGCT
TGTCTTCCGGACGGGCCTCGGCGATGTAGTCATCGACACCGGCTTCGGCGGCGATGGCGG
CAGCGGTCAGCGGGTTGTCGCCGGTGATCATCACCGTGCGGATGCCCATCGCCCGCAGCT
GTGCGAACTTCTCGCGCATGCCGTGCTTGACCACGTCCGACAGCTCGATCACGCCCAGCA
CGTGGCGGCCCTCGGCCACCACCAGCGGGGTGGCGCCATTGCGCGCGACCTGCTCGACGC
GGCCGGCCAGTTCAGCCGGCACGTTGCCGCCCAGCGCCTGCACGTGGGCGCGGATCGCAT
CGGCAGCGCCCTTGCGGATCTGCCGCCCGTGTTCCAGATCGACGCCGGACATCCGGGTCT
GGGCACTGAACGCCAGGTAGTCGGCACGGTCCGGCTCGGCGGTGGCGCAGCCCTGTTCGC
GCGCCAGGCGCACGATCGACTTGCCTTCCGGGGTCGGGTCGGCCAGCGAGGACAGCAGTG
CGGCCTCGCGCAGCTGGCTGGCGTCGATGCCGGCCAGCGGATGGAAGTGGCTGGCCTGGC
GGTCGCCGTAGGTGATGGTGCCGGTCTTGTCCAGCAGCAGCACGTCGACGTCGCCGGCCA
CTTCCACCGCCTTGCCCGACTTGGCCAGCACGTTGGCAGCCAGCGCACGGTTCATGCCGG
CGATGCCGATGGCCGGCAGCAGGCCGCCGATGGTGGTCGGGATCAGGCACACCAGCAGTG
CGATCAGCAGCAGTGGATCGACCTGCACGCCCACGGCCGCGCCGATCGCCGGCAACGTGG
CCACCACCACCAGGAAGGTCAGCGTCATCGCCGCCAGCAGCAGGGTCAGCGCGATCTCGT
TGGGGGTCTTCTGGCGATTGGCACCTTCCACCAGCGCGATCATGCGGTCCAGGAAGCTGT
GGCCCGGCTCGGCGGTCACCCGCACGATGATCTGGTCGGACAGCACCTTGGTGCCACCGA
TCACACCGGAACGGTCGGTACCGGCCTCGCGCAGCACCGGTGCCGATTCGCCGGTCACTG
CCGCTTCGTTGATGGTGGCCAGGCCCTGCACGATCTCGCCATCGGCCGGCACCAGCTCAC
CGGCACTGACGATCACATGGTCGCCCGGGCGCAGCTCGGCGGCAGGCACCTGGGCTTCGG
CTGCGCCCGGCTGCGGCGCCGCCAGCCGGCGCGCCACCAGGTCCTGGCGGGCACGGCGCA
GCGAGGCGGCCTGGCCACGGCCACGCGCTTCGGCCACTGCCTCGGCGAAATTGCCGAACA
GCACGGTCACCAGCAGGATGGCGGTCACCGCCAGGCCGAAGCCCAGCGGTGCATTGCCGG
TCAGGGTGACGATCGCGGCGACGATCGTGCCGGCCATCACCACCGCCATCACCGGGCTGC
GCACCAGATGCATCGGCGCCAGCTTGCGCACCGCTTCGACCAGCGCACGGCGCAGGCCGG
CGCCATCAAGCAGGGCAGGGCGCGGTGCATGGGTACTACGGGTTGAACTTGCTTGGGTAC
TCATCAGGGTGTCCTCAGCGCAGTCCCAGGCTCAGGTGATCGGCGATCGGGCCGAGTACC
AGCGCCGGCATGAACTGCAGCACGGTCAGGATGACGATCACCGAGACCAGGGTCAGGGCG
AAGGTCGGGGTTTCGATCTGCAGGCTGCCGGCAGACTCCGGCGCCTGGCGCTTGGCGGCC
AGCTGTGCGGCCACCACCAGCGGAATGATCAGCAGCGGGAAGCGGCCCAGCAGCAGTACC
AGCGAGCAGCTCAGGTTCCACCACAGCGTGGCGTCACCCAGTCCTTCGAAGCCCGAACCG
TTGTTGGCGTAGGCCGAGACATACTCGTAGAACACCTGGCTGATGCCATGGAAGCCGGGG
TTGGAGGTGCCGGCCAGGCCGGGCACGGCCAGGGTGATCGCAGTGAACACCAGCAGGGTG
ATCGGCTGCAGCAGCACCAGCAGGGCCAGCAGGCGCACCTGGGGCGTCTCCAGCTTGCGG
CCGAACAGTTCCGGCGTGCGCCCGGTCATCAACCCGGCCAGGAACACACCCAGCAGCAGA
TAGACGATGAACTGCTGCAGGCCACAGCCGATGCCGCCCCAGATCGCGCTGACCAGCATG
TTGACCATCGCGATGCCACCGCTCAGCGGCGCCAGCGAATCGTGCATGCCGTTCACCGAG
CCATTGGAGACCTGGGTAGTCACCGCCGCCCACAGCGCCGTGCCGTCGGCGCCGAAGCGC
ACCTCCTTGCCTTCCATCAGCAGCGGTGTGGCGGCGCTGGCGCTATGCCCTTCGCTCCAC
ATCATCGCGCCGGTGGAAAGCAGCGACATGCCCAGCATGCAGCTGAACACCAGGGCGCCG
AAGCGACGCCGGCCGGTGAACGCGCCGATCATGAAGATCACCGCCATCGGCACCAGCAGG
ATGCCGACGATTTCCAGCGCGTTCGACAGCGGGGTCGGGTTCTCCAGCGGGAAGCTGCTG
TTCGGGCCGTACCAGCCGCCACCGTTGGCGCCAAGCTGCTTGGCCGCGACCATCGCCGCC
ACCGGGCCCAGCGGCAGCTTCTGTCCGGTCATGCCGGCGCTGGCATCGATCGGCGTGGCC
TGCGGGCCACCGGCCATCGTCGACGGCACACCCTGGCTGGTCAGCAGCAGGGTCCACACC
AGGCACAGCGGCAACAGGAAACGCACGCACAGGCGCACCACGTCCACGTAGTAGTTGCCT
ACCGCCACCTGGCGGTCATCGCCGGCACCGGTGGCCGCCGCAGCCTGCGGCGCACGCGAG
AACAACGCGCGCAGCGTCGCCACCGCCAGCGCCAGGCCCATCATCGGCGTCACCACCTGC
AGGCCGGTGATGCCGGTCATCTGCGAGAGGTAGGACAGCTGCGCCTGGCCCGAATAGTGC
TGCTGGTTGGTGTTGGTCAGGAACGAGATCATCGTGTGCAGCGCGGTGTCCCAGCGCATG
TTCGGGATCTGGTCCGGGTTCAGTGGCAACCAGGCCTGGGTCATGAACACCGCCTGGGTC
AACACAGCGACCACCACGTTGCTCAGCACGAAGGCCAGCACGTAGCCGCGCCAGGACATC
GCGCGCGAGGGATCGACGCCGAACACCTTGTACAACGGCTTTTCGATCCAGTTGAACAGC
ACGTCGACCTTCATCGGCGTGCCGCGCATCACGCGGGCCAGGTACAGGCCCAGCGGCCAC
GCCAGGAGCAGGCTGGCGGCAAGAATGACAAGCATCTCAGTCATGGCCGGCTCCGTTAGA
ACGATTCGGGCCGCAGCACGACATAGAGAAGATAGGCGGCGGCGACCAGCACCAGCACGC
CACACAACAAAGACAGCCAGGGGGACATTTCAATAGCGACCTGGTGGAACCCCTCCACCT
CAGGCCGTCATCGTCGTCCTGCCGCCCATAAACGCACTACGCGCCGGACCGGGCCGACGC
GTAAAGAGTGCATAAATTCCGTGGGCCAACCCGTAACCAGGCGCCGCCTGCTGTAGAGCC
GAGCCCATGCTCGGCTGCCCTTTCCCAAGGTCACGCGGCGCCGAGCGTGGCCCGGCGCTA
CAGGCGAATCACGGCGCCTGGCTCGCCTGCGCCACGCCCTTCAGCTCGCGATAGCGCTGC
AGCGTGCTGTCGATCTCGGCCTTCAGCGCCTGCTGCTGCTGCAGGAATCCGGCCTGCAGG
CGTTGCTGCGACTGCAGTTGCACGTGCCGCTGGCGGATCGCCTCGGCCTGCTTGTCGGCC
ACCTTGCCACCGGCCAGTTCGCGGTCACCGGCGGCCGACAGCAGCGCCACCAGCGATTCG
CGCAGGCTGGTGACGTTGTACTCGGCGGTCTTCAGGTTGTTGTCCAGCACTTCCTGGCGT
TCGGCGAACACCCGGCGCAGGTCGTCCTCGCTGCCATAGGTGGACAGCATCGCCTGCTCG
GTGCGCTGGCGGGTCTGCTCGGCCATCAGGTCCAGCTGCTGCTGCTGTGCCACGGTGCTG
GCTGCGGCGCGCTCCTCGTCGGTCAACGCGCGCTGGACCTGCGCATTGCGCAGGCCGCTC
TTCGCGTTGAACTCCTCGCGGGCGTGATTGACCGCATCGGCCGGCAGCGAATCACTGCAG
ATCCGCTCCTTGCCCTCGTTCCAGCAGTACAGCTTCTTTTCCACCTTGCCGCCGTCGCGC
GACTGCGCCGGCACGGTGAACGGCACGGCCAGCAGCAGGCCGGCAAAGAGAACAGCAGGA
ACTCGGGACATGACCTTTCCCCTGGTCGGTCAGCGGATCGAACGGACGCCGTACTGGGCC
CGGTAGGCTTCCAGCGGCTGCCGGTAACCGACAAGTTCCGGGTTGCCGGAGGCGAAATCA
AGCAGATCGGCCAGCGATGCCACGGCGATCACCGGAATGCCGGCTTCTTCGGCCACCGAC
TGTGCCGCCGAGCGACGGTCGGCTTCCGAGGCGATCTCCTGGCGGTCCAGTGCCACCACG
ATGCCGGCCGGGGTGCCGCCGGCAGCGCGGATGATGCCCAGCGCTTCGCGGATCGCGGTA
CCGGCGGTGATCACGTCATCGACGATCAGCACGCGCTTGCCATTCAGGTCCGCGCCGATC
AGCTGGCCGCCTTCACCATGGTCCTTGGCTTCCTTGCGGTTGAACGACAGCGGCAGGTCG
CGGCCACGCTGAGCCAGCTCGCAGGCCATCGCGGTGGCCAGCGGAATGCCCTTGTAGGCC
GGGCCGAACACCACGTCGTACTTGATCCCGGTGGCATCGATGGCATCGGCGTAGCAGGCG
CCGAGCTGCGACAGCAGCGAACCGGAGTCGAAACGACCGGCGTTGAAGAAATAGGGGCTC
AGCCGGCCGGACTTGAGGGTGAACTGGCCGAAGCGCAGGGCGTCGGCAGTCAGGGCCAGC
TGCAGGAAACGGTGGCGGTGGTCGCTCATCAAAACTCGATTCATCTTCATTTGGAGCACA
AATCCTAATCCAGCTGGGCGTTTTGCGCTCGTCCAGCGCCATGTGAAAGCCGTCCAGGCC
CGGCCTGGCGGACTGCGCAGCCCTGCGGGCAACCGGTATGCTTGCCCGGTTTCCCGCCGC
AGGTCCCCCGCATGCGCATCATCAGTTTCAACGCCAATGGCATCCGTTCCGCCGCGACCA
AGGGCTTCCTCGACTGGTTCCGTGCCCAGGACGCCGACGTCCTGTGCATCCAGGAAACCA
AGGCCCAGGAAGACCAGCTGACCGACCCGATGTTCCGTCCGGACGGCCACCACTGCTTCT
ATCGCGATGCCATCACCAAGAAGGGCTACAGCGGCGTGGCGATCTACAGCAAGCGCGAGC
CGGACCAGGTCATCACCTCGCTGGGTTGGGCGCCGTTCGACGACGAAGGCCGCTACATCG
AGGCGCGCTACGGCAATCTCAGCGTGGTTTCCTTCTATATCCCATCGGGCAGCTCGGGCG
ACCTGCGCCAGGGCTTCAAGTTCGAAGTGATGGAATGGCTGCGGCCGATCCTCGAAGCGT
GGGCGCGCAGCGGCCGCGACTACGTGCTGTGCGGTGACTGGAACATCGTGCGTTCGGCGC
TGGACATCAAGAACTGGAAGTCCAACCAGAAGAACTCCGGCTGCCTGCCGGAGGAGCGCG
ACTGGCTCAACGCGCTGTGCGCCGACCACGGCCAGGCCACCGATGTCGCCGGCGGCCGTG
GGTGGGCCGATGCCTACCGCCTGCTCAACCCCACCGGAGAGGACTACACCTGGTGGAGCA
ACCGCGGCGCCGCCCGTGCCAACAATGTCGGTTGGCGCATCGACTACCAGTTCATCACCC
CGGGCCTGCGTGACCGACTGCGCAGCTGCTCGATCTACCGCGACGAGCGCTTCTCCGACC
ACGCCCCGTTCACCGTGGACTACAACCTGTGACCGAGGCCGCCACGCCGGTCAGCTACAA
GGGCTGGGCCGGCATCAAGCGCGCCTTTGGTACCCCGTCGGCGCTGACCATGGCCATGCT
CGGCTTCGGCAGTGGCCTGCCGTTCCTGCTGATCGCCTCGCAGACCCTGTCCACGCGCCT
GCGCGACGTCGGGCTGGACCTGGGCAGCATCGGCCTGATCAGCCTGGCCAGCTTCTTCTA
CCTGCTCAAGTTCCTGTGGGCACCGCTGCTGGACCGCTACGCCTTCCCGCTGCTGGGGCG
GCTCGGCCGCCGCCGCTCCTGGCTGCTGGTGTCGCAGGTGCTGGTGCTGGTCGGGCTGGT
CGCGCTGGCCTTCGTGCGGCCCGAACAGGGCGTGTGGCCGTTGGTGATGTGGGTGCTGGT
GGCGTCGTTCGCCGGCGCCACCCAGGATTCGGCCGTCGATGCCTACCGCATCGAGATCGC
GCCGCAGACCGCCCAGGCGGCGCTGGCCGCCACCTATACGCTGGGCTACCGGATCGGCCT
GATCCTGGCCGGTGCCGGCGCGCTGTACCTGGCCCAGTTCGAAGGCTGGATCGTCGCCTA
CCTGGCGATGGCCGCGCTGATGCTGCTGCCGATCGTCACCACCCTGCTGTGCGCCGAACC
GCAGCGCCCGGCCACCGCCGTGCAGCGCCGCATCGATATTGCCGAAGCGTTCGTCCAGCC
CATCTCCAGCTTCTTCAGCCGCAATGGCGTGGCACTGGCGCTGGTGCTGCTGGCCTTCGT
CGGCCTGTTCAAGTTCCCCGACCAGGTGATCGGAGTGATGGCCGGGCCGTTCTATCTCGA
CTCGGGGTTCGACAAGGCCGACATCGCCACCGTCTCCAAGCTGTTCGGTGTGTGGATGGG
CATCGGCGGCGCGTTCCTTGGCGGCATCGCGGTGGCTGCGTTCGGCTTCCGCCGCATGCT
GCTGGTGGCCGCGCTGGGCGTGGCGCTGTCCAACCTGGCCTTCCTGCTGATGGCGCACAA
TCCGGGCAAGCTGTGGGCGTTCTACGCCGCGCTCAGTGCCGACAACCTGTTCCAGGGCTT
TGCCGGCACCGTGCTGGTGGCCTTCATGTCGTCGCTGACCGACCGCAACTTCACCGCCAC
CCAGTACGCATTGCTGGTCTCGCTGGCCAACCTGCCGGGCAAGTTCGTCGGTGGCGTCTC
CGGCTACATCGTCGAAGCCACGTCCTACAGCACGTTCTTCATCCTCAGCTCGATCACCGT
GGTGCCAACCCTGCTGCTGCTGGCGTGGCTGTGGCCGCGGATCGCCGATCGCGGGCCGCC
GCCGGTCGCCTGATTGCCTGCCCGCCCGGACTGCGGGATCATCGCCCCCGACGCGCCGAG
GGGGCGGTGCCTTGCGAACGGGGAAGTGAGCATGGCCGACGTTGTGCTGCGGGACCTGGA
CCCGCTGCTGCTGGAACGCATCCGACGGGTCGCGGTCGCCCGCGGCTGGACCCACGAACA
GACCTGCGCCGCCTTGCTGGAGCAGGGGCTGTTCAGCAGTGAACTGGAGGTCCGCTCCGG
CTTCGGCGATCCCGAAGTGGACGCCCTCTCCGCCGCGATTGCCGCCCTGCAGGCCCTGCC
GGCAGGGCAGGGTTTCGATTAGCGCCCTTGTAGAGCCGAGCCATGCTCGGCTGCTCTTGG
CCCGGCCCGCGCTAAGCCGAGCAGGGCTCGGCTCTACAACGGCGCCTCACCTGCGCGGAC
GGCCCACCTCACGCCAGGTGGATCGCCCCCAGGATCCGCGGGCCCATTGCCCCGGTCACG
CTCGGCAGGTTGCCCGCCAGCCCGTCCATCGTCCGCTGCGCCAGCCAGGCGAAACCCATC
GCCTCCACGTACTCCGGGTCCAGCCCATGCACCGCGCTGGACTCCACCTGCACCTCCGGC
AGCCGCGCCGCCAGCCGCTTCATCAGCTGCCGGTTGCGCACACCGCCGCCACAGACCAGC
AGGCGCCGGGTCTGCGGCTGCTGCGCCAGCAACGCATCGGCCACGGTCGCCACGGTCAGC
TCCAGCAGGGTGGCCTGCACATCGGCAGCGGCGTACTCGCCTTCCCCCATGTGGGCTTCG
GCCCAGGACAGGTGAAACTGTTCGCGCCCGGTGCTCTTCGGCGGCGGCAGCGCGAACCAC
GGGTCCGAGCGCCAGCCGGCCAGCAGGCCCTCGTCCAACGTGCCACTGGCAGCGTAAGCG
CCATCGGCATCGAAGGTGCGGCCGGTATGGCGCTGGCACCAGGCGTCCATCAGCGCATTG
GCCGGGCCGGTATCGAAGCCACGCACCGCGCCTTCGCGCGGGATCAGGGTCAGGTTGGCG
ATGCCGCCCAGGTTGAGCACCGCGCGGTCTTCGTCGGCGGTGCCCAGCATGCCCAGGTGG
AAGGCCGGCATCAGCGGCGCACCGTGGCCCCCGGCCGCCACGTCGCGGCGGCGGAAGTCG
GATACCGTCGTGATCCCGGTCAGTTCGGCAATGCGGTTGCCGTCGCCCAGCTGCACGGTG
AACGCCGGGTCGGCCAGCGGGCGGTGGCGCACGGTCTGGCCGTGCGAGCCGATCGCGCGC
ACCTGGCTGCGGTCCACGCCGGCCTCGGCCAGCAGTTGATTGGCGGCCCCGGCGAAGTTG
ATCGCGATCCGCGCGTCCAGTTCGCCCAGTTCCTCCAGCGACTCCAGCGGGCCACCTTCG
CCCAGCGCCACCAGCCGCGCGCGCAGCACCGGCTCCCAGCGGGCGGTCAGGCCGTGCACG
AAGCGGCAGCCACCGCCGGCGGGGAACTGCACCAGCGCGGCATCGATGCCATCGGCGCTG
GTGCCCGACATCAGGCCAAGGTACAGGGGGGCGTCAGCGTCGGCAGTCGTGTTCATGGCA
GGCATAAAAAAAGGACGCGGCAAGCTTGGGCTGCCGCGTCCTTCTTCGTCAACGCAAGAC
GCTCAGCCGCGCTTGCGGCCGGTCGCCTGCTTGTCCTTGGCGCTGGCCACCTCGGGCGCA
GCCTCGTCGCGGCTGGTCGGTGCCGGGCTGGCGTCGGCGTAGATCAGCTTCTCCATGCCC
TGGATGCGCGCCATCGCCGGCGCGGTCTGCGCGCGGAAGGCGACCAGCTCGGCGCCCTTC
AGCGGTTCCGGCGGCGGCATGGTCACGGTCAGCGGGTTGCGGTGCTCGCCGTTGACGCGG
AATTCGTAGTGCAGGTGCGGCCCGGTCGCCAGGCCGGTCGAACCGACGTAGCCGATCACC
GTGCCCTGGGCCACGCGCTGGCCGGTCCTGATGTTCGCAAAGCGCGACATGTGGCCGTAC
AGGGTGGTGTGGCCGCGGCCATGGTCGAGGATCACCACGTTGCCGTAGCCGCGCTGCACG
CCGGCGAACTGCACGCGGGCATCGCCGGCGGCCATGATCGGAGTGCCGGTGCGCGCGGCG
TAGTCCACGCCCTTGTGCATGCGCATCTTGCCCAGCACCGGGTGCTTGCGTGCGCCGAAG
GTCGAACTCAGCCGCGCGAACGGGATCGGCATGCGGATGAAGCTCTTCTTCAGCGAACGG
CCGTTGATGTCGTAGTACTCGGACTTGCCGTTGCGGTCGAAGCGGAAGCCGGAATAGGTC
TTGCCACCGGTGGTGAAGGTCGCCGCCAGGATCTTGCTGGTGTCCACCTTCTCGCCTTCG
CGCCAGGTTTCATCCATCACCACGCTGAAGCGGTCGCCCGGCTGCAGGTCCTTGGAGAAG
TCGATGTCGTACTTGAAGATGTCGTCGGTCATCGTCGCGATCGCCGACGGCGACAGCCCG
GCCCGTCGGGCCGCGGCATACAGCGAACTGGTGATCTCGCCGCTGGTGACCACGGTGCGC
GTGGAGGACTCGCGCTTGGTCACTTTCTCCTTGATGTCATCGCCGGCCAGGCTCAGTTCC
ACGCGGTTGTCGGCATCGCGGTCGAAACGGATGCTGCGCAGGTCGCCGGACAGCGGCATG
TCGAAGGCGATCTCGGCACCCGGGCGCAGCTTGGTCAACGCCTCACGCGCGCCGGGGTGG
TCCAGCACCCGGTGCAGGGTGGTGGCCGGAATGCCAGCCTTGTCGAAGAGGTCGCTCAGG
GTCTGGCCACGCTGCACGCGCAGCACCTGCCAGCTGTCACCCGGCACCTGCTGCTGGCGG
GCCATGGTCAGCGGCGGCAACGGCAGCGCCAGGCTGGTGTGGCTGTCGGCGTAAGGCGCA
TCGATGGTGTGCGAGAAACCGGGGACGATCGTCGCCACCAGGGCGCCGATGGTCGCAAAC
AGGCTGGCATGCATCCAATGGCGGCGGGTCCAGCGCTCATTGAAGGCGGCGGGAAGATGT
TGCCTGAGCTTCCGATGCAGGGTGTTGTCGTGCAGGACGTGGAGGCGTTCCTGGAAGCGC
TGCTTGCGTGCGCGCCCTTGTTCGGAATTGTGCATCGGCGGTTTTTTCCTGGCGGCCTGG
GAGTGCGGGCCTGATCGCCGGTTACCATAGACACCTCAGAAAACCGCGTCAAACCCTTGT
GCCCATTGGCTTTTGTGAAGCCAATCGGGTTAACTTCGCTTTAACACCCCACACAAGAAT
CGGCGTTGCCGGGAGTAGTCACGTGTCCTCGATTGAAGAAGCCCTTGCCCTGATCGGCCG
TGGTGCCGACGAGATCCTCAAGCTCGAGGATCTGCGTGCGCGCCTGCAGGAAGGCCGTCC
GCTGCGGATCAAGGCCGGCTTCGACCCCACCGCGCCCGACCTGCACCTGGGCCATACGGT
GCTGCTGAACAAGATGCGCCAGTTCCAGGACCTGGGCCACCAGGTCATTTTCCTGATCGG
CGACTTCACCGGCATGATCGGCGACCCGTCCGGCAAGAGCCTGACCCGCAAGCCGCTCAG
CCGCGATGACGTGCTGGCCAACGCCCGTACCTACGAGGAACAGGTGTTCAAGGTGCTCGA
CCGCAGCCGTACCGAAGTCCGCTTCAACTCGGAGTGGTTCGGCAAGATGGGCGCGGCCGA
CATGATCCGCCTGGCCGGCCAGCACACCGTGGCGCGCATGCTCGAGCGCGACGACTTCGC
CAAGCGCTATGCCGCCCAGCAGTCCATCGCCATCCACGAATTCCTGTACCCGCTGGTGCA
GGGCTACGATTCGGTGGCCCTGGAGGCCGACGTCGAACTGGGCGGTACCGACCAGAAGTT
CAACCTGCTGATGGGCCGTGGCCTGCAGGAACACCACGGCCAGAAGCCGCAGGTGGTGCT
GACCATGCCGCTGCTGGAAGGCCTGGACGGCGTCAACAAGATGTCCAAGTCGCTGGGCAA
CTACATTGGCATCAGCGAGCCGGCCATCGACATCGTCACCAAGACCATGAAGGTGGACGA
CACCCTGATGTGGCGCTGGATCGAACTGCTGTCCTTCGACATCAGCCAGGCCGAAGCCGT
GCAGCTGCGCGAGCAGGTGGCCAAAGGCGGCTTGAACCCGCGTGTGGTCAAGCTGCGCCT
GGCGCGTGAACTGGCGACCCGTTTCCACGACGCCGCGGCGGCCGAGCAGGCCATTGCAGG
CTGGGAAGCAGCGGTGACCGGGCAGGGTGACATTACCCAGCTGCCGCTGCAGGACGTGGC
GATTCCGGCCGAAGGACTGCGTATCGCTGCGCTGCTGACGGCGGCCGGCCTGACCCCGAG
CAACTCTGAAGCCAATCGCAAGCTCAAGGAGCGCGCGGTCAAGGTCGACGGTGAAGTGGT
CGAAGATGGCCAGCAGGTGCTGCAGCCGGGCTTCGAAGGCCTGCTGCAGGTCGGCAAGCG
TACTTTCGCCCGCGTGCGCCTGGTCACTGCCTGACAGCAGGGAAGGGCCGGCGCCAGCCG
GCCCTTCCTTATGCTCTTGTAGAGCCAAGCCTACGCTTGGCTGCGCTTCGCGGGTTCCTA
CCGCAGCGCGACGGATGAACAGATGCAACATCCGGTGAAAAAAATCGCCACACCCCCTTC
ACAAACGATGTGGATGGGGCCATACTTCTCCTCCCCCGTCGCAGGGGGCGCCACCAAGGG
GCTTCAGCGACAACAGGGTGCCCACCACCGCCGAACGAGATGATCGAACGAAGGTGTTGA
CGGACTGAAAAAGTCTGGCATAATGGGCGGCTCGCTACGAAGGAAACTTCGCGGCACACG
GGAACGGCGCTGAGGCCACTTCCCCGGATCTTTGAAAGTATGCGCAGGTATCTTGTGAAG
GCGCCTGCAGGAAGGATGATTGTCCATCTTGCAGACGTTTGATCAAGCAACTATTAATTG
TTTTAAAGCAAGCGATACGTTGCCAGAATCAATCATCTGCAGCTTTAAATTTTGATCTTC
GGATCATGTAGTTTTAAGTGAAGAGTTTGATCCTGGCTCAGAGTGAACGCTGGCGGTAGG
CCTAACACATGCAAGTCGAACGGCAGCACAGGAGAGCTTGCTCTCTGGGTGGCGAGTGGC
G
>contig00009 len=205081 cov=35.2 corr=0 origname=NODE_9_length_205081_cov_35.159916_pilon sw=shovill-spades/1.0.4 date=20230425
ACGTTGCCGGCCAGCGGCCGCCAACGTCCGGATCTGCGATTGCCGGCCAGCGGCCGGCAC
TACCGATAATGAAAAACGCCGGCTTGCGCCGGCGTTCCTTGATTCTTACGGGGCCTTCTG
GATCACCGCACACGCCAGGCGTGCGCCGGCGTTGCCGGTCGGCTGGGTCTTGTAGTCGTC
CGCATCGGCGTGGACGATCAGGCCGCGGCCGATGATGTCGAAGTCATCACCCTTGCCGAT
GTTGACATTGCTCGACACCGGGCCGTCGATGGTGGCCACGCCCTTGTCGTCGGCCTTGAT
GTTGGGCATGTCGCCGCCGTGGTGCGGATCGGTGGCGACGTTGCCGTGATCCTGCTTGCC
CGGGTTGAAGTGGCCGCCGGCGCTCATGCCGTCCGGCGCGCTGCAGTCGCCCTTCTCGTG
GATGTGGAAGCCGTGCTCGCTGCCCGGCTTCAGGCCAGTGATCTGGCCGGTCACGTGGAC
CTTGCCGTCGACCACCTTGAAGGTGACGCTGCCCTTGGTTTCGTTGCCCTGGGTCGGTGC
CAGTTCGGCGGTGGCCGAGGCATCGGCAGCCGGTGCCGCAGCCGGTTCAGGAGTTGCAGC
CGGCTCGGTGGTGGCGCCGTCAGCCGGCGCGGCCGGCGGAGTCTCAGTCTGCGGCGCGGC
GGGCTGCTGGTTACAGGCCGCCAGGCCCAGCGCGGCGATGGCCGCAAACAGCGAAGTGTG
GATCAGACGCATTGGAATCTCTCCCTGGATGTTGCCTGCAGTGATCAGCGGACGACCCGG
ATCACGCCACAGGCGATGCGGACGCCGGCATTGCCGGCGGGCTGGCTGCGATAGTCGTCG
GCGTTGGCATGCACGACCAGTGCACGTCCGGCGATATCGGTGGCGGCGCCTCCGCCAAGG
GTAACGCCCTTGAGGTGGATATCGACGTTGGCGCGGCCCTGGGCATCGGCACGCAGGTTG
TCCATGTCGCCCAGGTGGTGCTTGCCGGTGCCGGCGCGGCCATGCGCGGCGCCACCGGGG
TTGAAGTGGTTGCCGGCGCTGCTGGCATCCACCGCGCTGCAGTCGCCGCGCTCGTGGATG
TGGAAGCCGGCCTGCTGCATCGGCTGCAGGCCACCGATCAGGCCGGTGATGTGGATACCG
CCGGGCTCCACCATCAGTGCGATGCGGCCACTGACGATGCTGGCCGAGGCCGGAGACAGA
TTGGCCTCGCCCTGCTTCGCTGCGCTGACCACGGTGGGCGGCGGCGGGGTGGGCTCGGCC
TTCTTCGGCGCGCTGCCACAGGCAGACAGCAGCACGGCGGCGGACAACGGCAGGATGGCA
AAGGACAGACGCATCGAAGACTCCTTGCAGGTGACACTAAGCATTGCATCGTCCATGAAC
GATCAACGGTTCGGCAAGCGGGCGCGAGGATCGCGTGCAGGGACCGTTCAATGGCCCCCG
CGACGGCGCCCGGCGCCCAGCTTGCGGGTAAGGGTATTGCGGCCGAGGCCGAGGCGGGCA
GCGGCTTCGGCGCGGCGACCGTGGGTGATCTGCAGCGCTGCCTCCAGCAGGGCATGGTCG
ACCCGCTCGCGCACCTGCGCGTGCAGCCCTTCCACGCCTTCGGCCAGCTGACGGCGCGCC
CATTCGGCCAGCAGCGCTTCCCATTGGCCCGGATCGGCTGCGCTGCCGCTGTTGCGGCGG
CCGCGCGCGCGGTTCAGCGCGGTATCGACATCGGCCACGCCGATGGTGTCGGCGGCGGCC
AGCGCGGCCATCCGCCAGCACACGTTCTCCAGTTCGCGCACGTTGCCCGGCCAGTCGTGT
TCGCGCAGCGCCTGCAGAGCCGCGGCGGTGAGGCGCTTCGGCGGCGTATCCAGCCTGCGT
GCGGCGGCGGCCAGGAACGTGCTGGCCAGTTGCGCGATGTCCTCGCGGCGCTCGCGCAGC
GGCGGCAACTGCAGGCGCACCACGTCCAGGCGATGCAGCAGATCGGCGCGGAACTTGCCC
TGCGCGACCAGGCCTTCCAGATCCTGGTGGGTGGCGGCCACCACGCGCACATCGACGCGG
ATCAGCTCGCGGCCACCGACGCGGAAGAACTCACCCTGCGCCAGCACACGCAGCAGGCGG
GTCTGCAGCGGCAACGGCATGTCGCCGATCTCATCCAGGAACAGCGTGCCGCCGTTGGCC
TGCTCGAAGCGGCCGACATGACGGCGCTGCGCACCGGTGAAGGCGCCAGCTTCGTGGCCG
AACAGCTCGCTCTCCAGCAGTTCGGCCGGGATCGCGGCGGTATTGAGCGCGACGAACGGG
CCCTGCGCACGCGGCGATTCGCGGTGCAGCGCATTGGCCACCAGCTCCTTGCCGGTGCCG
GTCTCGCCGGTGATCAGCACCGCCAGCGGTGCCTGCGCCAGGCGACCGATGGCGCGGAAC
AGCGCACGCATCGGGGGGGTATCGCCCACCAGTTGCGGCGGCTGGTCGCCGGGCGTTTCG
GCGGCGGGGCTGGGGGCGGCCAGCGCGGGCGCCACGGCCGGCAGCACACGCTGCGCCAGC
GCCACGGCATCGTCCAGGTCGAACGGCTTGGACAGGAATTCATGCGCGCCCCCGCGGAAC
GCACCGGCGGTGCTGGCGACATCGGTATAGGCCGACATCACCACCACCGGCAGCTGCGGC
AACGCGGCCTTGAGCTTGTCCAGCAGTACCAGGCCATCGTCGCCGGGCATGCGCACATCG
GTGAACAGCAGCGCCGGTGGCGGGCCCGCGCTCAACGCCTGCAGGGCGGGAGCGGCACTG
TCGAAATCAACGACCTGGTACCCCGCCTCGCGCAGCGCGGTGCACAGTACGAAGCGCACC
GCACGATCATCGTCGACCACCCAGATGCGCTGTGCGGTGGTGGGGGACTCAGACATCGCG
CGGGGCCTCCTCGGCAGGAGCGGCGCCGTTGCCGATCGGCAACAGCAGGGTGAACACGGT
ATGGCCCGGACGCGAGCGGTAGGTGAGCGTGCCGCGATGCTCGCGCGCGACCTGCTGGGC
CAGTGCCAGGCCCAGCCCGGTGCCTTCGGCACGGCCACTGACCAGCGGCAGGAACAGGTG
TTCGGCCAGCTCCTCGGGCACGCCACGGCCGTCGTCGGCGATTTCCAGGCGCAAGGCCAA
CGTGTGCAACTGCTCGGCGATGCGCACCCCATGCTCCACGCGGGTGCGCAGGGTGATGCT
GCCGGCACCGGCCTGGATCGCGTTGCGCACCAGGTTCCACACCGCCTGGGTGAGGCGGTC
GGCGTCGCCGTGGAATTCGGGAATGCTGGGGTCGTAGTCGCGCTGCAGGCGTACCGCCCA
GCCGGCCTCGTTCTCGGCCAGGCGCAGCACACGTTCCAGCGCGGCATGGATGTTCAGTTC
CGCATGCGGCGCGGCCGGGGCCGGCGACAGCAGCTGGTCGAGAAGGCCGTTGAGGCGCTC
GATCTCCGAGCCGATCAGTTCGATCAGCTCACGTTCGCTGGCGTCGCGCTGCGCCGCGCG
GCGGGCCAGCAGCTGGGCCGCGCCCTTCAGCCCGGCCAGCGGGTTGCGCAGCTCGTGGGC
CAGGCCCTTCAGCGCCGCGCTGAGCGCACTGGGCAGCGCCTGGGTTGGGTCCAGCCCGGG
GAATTCATCGACCGGATGCGCCTCCAGCAGCCAGCCACCATCGTCGCGGCGGCTCATCCA
GCCCTCGGCGAAGCGCGGCGCCTCGCCGGGCACCGCCAGCGCCAGCCGGTTCAGGCGCAG
GCTGTCGCGCTCATCGCGGGCCAGGAAATGGGCAAGTGCCTCGCCCTGCACTTCCAGTGC
GGCCAATGGCCGACCCAGCAGGCGCCGGACGCTGACGCCCAGCCAGCGGGCGAAGGCCGG
ATTGCAGCCGGCAATGCAGCCATCGGCCCCGGCCCAGGCCAGCGGCGTGCCCAGGGCATC
AAGGGACGGCGGGGGTGCGGGGTCGGACATTGCACCAATGTAGTGCAAAACGCGGGGTTC
GGGGTCAGAGCCCTTTCCTGGCGGAAAGGGATCTGACCCCTGCTGCAGGTCGAGCAAGCT
CGACCATTGCCAGATGCGTGGCCGGCTACAGCTTCATGTTGAGGCCGACGAATACGCTGC
GGCCCGGCGCCGGCGAGAACATCGGGCGGGCGCTGTCCCAGAAGAAGCTGTCGTACCAGG
CGTAGGCGTACTCGCGGCCGGTGACGTTCTTCAGTTGCAGGTCCACGCTGAAACGCGGGG
TGAGCTGATAGGCAGCACTGAGGTCGAGCACGGCGAAGCCACCGAACTTGCCGGCCACGT
TGCGCTCCTCAAGGTAGTAGTCGCCCTGCGCGCGTGCCTGCAGGCCGAGGCGCAGCGCGT
CGCTGGCGCGGTAGTCCACACCCAGATTGCTGATGTGGCGCGGGGTGGCGGCCACTTCGC
GGCCGTGCAGGGAAATGCCGGCATCGCGGTCGTCGCGGGTGATCTTCGCTTCCTGGTAGG
CGTGCGACGCCCATACCGTCCAGTCATCGCCCAGTTGCAGGCTCAACTGCGCATCCACGC
CGCGCCGGCGGGTCTTGCCCAGGGTGACCGTGGTGCCGGTGGCAGGCATGTTGGATACCT
CGTTTTCCGCGTCCTGCTGCCACACCGCCAGGCGCGCCTGGGCGCCCTGGAACGGCTGGA
ACTTCAGGCCCAGCTCCATGCCCGTATTGGTGGACGGCTGCATCGGCACCTGCCCCGGGG
TGAGGTAGGCCGGTGCGGTGGACCCGGTCAGCACCTGGAAGGTGCGGCCCCAGTTGGCGT
AGACGTGGGTGGTCTGGCCCAGGCTGTGGATGATGCTCAGCTTGGGCTGGCCGATGCTGC
CGTAATCCTGCAGCCGGGCGGTGATGCCGTTCATCAGGTGCGTGCTGCCACTGAAGCGAT
CGATACGATAGGCCGGCACGATCTTCCACGCCTCGGCGGGCTGGTAGATCGCCTGCACGT
AGGCGCCCCAGTTGTCGAAGCTGTGGCGGTCGTCGTTCTGCACGCGCGCCGGCGGCTGGC
TGTAATCGGTCGGTTCGGCGTAGGCATAGCGCTCGCGGATATAGCCGTTGTCCTGCTGCT
CGTAGTTCAGGCCGCCCTCGACAGTAAGCGTGGAGCTGGCCTGCCAGGTCAGCGTGCTGA
GCAGGCCAGTCTGGCGTTCATCCCACACGCGGCGCTGGCGCGGCAGGTTGCCGGTGGGCA
GGTCGCTGAAGGTCACGCGGCGGTCGTCTTCATAGCGGTTGTAGTAGAGCCGCGTGCCGA
AGGTGAGTGCGTCGGACAGCTTCAGGTCGACGTGCGCGGCGATCTGGCGCATGTCGCGGT
CATCGCCGTCGTTGCCGTTGCGCAGCTCGCTGCCACGGCGGTGCGTGCGCAGTTCCTCAG
CGGTCATGAAGCCCGGTTCGTCGGCTTCATGGTGATAGGCGCGCGCGGTCAGGCCCACGC
GCAGCCCTTCGTCCAGCGTGCCGAAGAACCACTTGCCGCCCAGCGAGTACTTCCTGGAGG
TGTCGTGGTCGCGATAACCATCGCTGGCCTGGGTGCCGACAAAGTAGTTCTGCGCGAAGC
CATTGGCTTCGCGGCCAATCGCCAGCTGCGCATCACGGGTGTTGTAGCTGCCGTAGGCCA
GGCGCGCATCGGTGTAGCTGCCGCCCTGGCGCGTACCGAAGTTCACGTTGCCGCCGATGT
TGTGCAGGCCATAGCGCGGATCGTTGGTACCACGCACTACTTCGATGTAGCTGATGTCCA
GCGGGAACAGCATGTCGATGAAGCGCTGGTTGCCGCTGTTGACGTTGCTGGGGATGCCGT
CGATGAGGGTCTTGATGGCATTGAGGTAGCCCTCGCCGTTGAAGGCGCGGAAGCTGACCT
TGCCCGATTCGGCACCCTGCCGGGTTTCGGTGAGCTGGATGCCGGGCATCTGCCCGAGCA
GTTCCCAGCTGTGCGAAACGTTGCGGTTTTCGATCTGGTCTGCACCCAGCACGTCCACCG
AGGTCAGCACCTGGTGCGCACTGAGCTGGCCTTCGCCGTGCTGGTGCACCTGCACCTTGC
CGAGGGTGAGCGCGGCATCGGCGGCCTGTGCGAAAGCTTCAGGGGCGAACGGCGCGGCCG
CCAGGGCGGCCACAAGGGTGGGAGTCTTCATGGGAAGGGGCGGTTACGGTGAAATGTAAT
TATATAACATTTCACATGCCCGCTTTTGCAGCGTCGAGCAAGGCTCGGCGCTACAAGGGC
GGGAGCCGGGCGGATTACACCGGGTAGCCGGTGGCTTCCCGTGCCTTCTTCCAGGCGGCT
TCGAATTCACGCGCGGAGATTTCGTCGTCCTCGTCGAAATCCAGGAACGACACCGGCTGG
TCGGCCAGCAGGAAACGGTCATCGCTGTGGGCGTGCTCGTCGGCCCAGACCATCTTGGTG
CCGTAGATTTCCACCTGCCGCACGATCTTGTCGCCGCGCGCTTCCATCAGCACGTTGCCC
TTGCCCAGGCCCGATTCGGCCCAGTGCTTGTAGTACTTCTTTGCGGCGGATTTCGCGCCG
GGTTTTGCGTTGTGCTTTGCGTAGGTCATTGCAGGGGTCCTGGCCGCAGGCGCGGCCGGA
AAGTTCGGAATGGCGCCATTATCAGGCATCCGGGGCCAGAGCCTTTCCTTTGGAAAGGGA
TCCGCCCTCTGCTGGTTCAGTTCGGCAGGGGCACGCCCTTCGGCCACAGCATCCAGATGT
TGCCCTTCTGCTTCATGTCGCCGGCCAGCTTGCCGGCGGCATCGCCACTGCCCCAGTACA
GGTCCGCGCGCACTTCGCCGGCGATGGCGCCGCCGGTGTCCTGCGCAGCCACCGGGCGTA
CCACGGGCGTGCCATCGGGGCGCGTGGTCGACAGCCACAGCAGGCTGCCCAGCGGCACCA
CGGTACGGTCTACCGCCACGCTGTAGCCCGCGGTGAGCGGCACGTTCAGTGAACCACGCG
GGCCTTCCGGGCTGTCCGGATTGCGCACGAAGAACACATAGCTGGGGTTGCTGCGCAGCA
GTTCCGGCACGCGCGCGGGATTGGCCCGGGCCCAGGCGCGGATCGCGTCCATGGTGACGT
CTTCCTTCTTCAGCTGGCCCTGGTCCACCAGCCAACGACCGATGGCACGGTAGGGGTGGC
CGTTCTGTTCCGCATAGGCCAGCCGTACCTGCTTGCCATCGGCCAGGCGCACGCGGCCGG
ACCCCTGGATCTGCAGCAACTGCAGGTCCATCGGATCGGTCAGCCAGGCCAGCACCGGCG
CCTTGGCGCCCTTGGCCGCGATGGTGCCGGCGTCGTCATAGGGCTTGAGCACCTTGCCTT
CGACGCGCCCGCGCAGGCGCTTGCCCTTCAGTTCCGGGTAGAGGCTGTCCAGCTGCACCA
CCACCAGATCATCCGGCGTGCCGTAGACCGGCACCGTCGCCTTGTCGGTGCGGGTCAGGC
TGCCGGGGTAGATCGGCTCGTAGTAGCCGGTGATCAATCCGTCGGCCTGATGGCCACCGG
CACGCAGCGCATAGGCATCGAGGTCGCGCTGCAGGAACTGGCGGATCGCGGCCGGGTTCT
TGTCTGACACCGCTGCGGCGGTGGCGCAGGGCTTGGCCCAGACAGCGTCGTTTTTCAGGC
GGGCGCAGCTGCTGCGCCAAGCCACGAAGCCGGCCTGCAGATCGCTGTCCGAGACCGCTG
GCAGGGCTTTCCAGCCGACCTTGGCGTAGGTGGCCGCCGGCGGCGAGGTCGGCGTGGGCG
CTTCGGAGCCCGTGCGGGGAGCGGTGGTGGCGCAACCAGCGAGCACGGCCGCTGCCAGCA
GGGTCCAGTGCTTGCGCTTGAAGAAGGTGGCGGAATCGATCATGCCGCCATGGTGGCGGG
CCGGCCGCTGGGCGGCAACCCAGCGCGGGGCCAAGCGTTCATGCGCGGAGTCACGGCGTC
TGCAGCAGCAGCGAGTGCAGGATGCGGGCGTCCTCGGCATCCAGCGTCTTCGGCAGGTCG
TCGCGGCCACGGAAGCGGCGGTGGAACGCAGCGACGGTGGCGTCGCGGTTATCGAGCGGA
TAGCCGAAGCGGGCCAGCGCATTCCACGCGTCGAATCCTTCCGGTGCCGCGCCGTCGGCC
GCGCGCGGCCACACGCCGAAGCCGGCCTCGGCCAACTGCTGCCATGGGAAGAAGCGGCTC
GGATCCTGCTTGCGCGTCGGCGCCAGGTCGGCATGGCCGATCACCTGGCGCGGCGGGATG
TTCAGGCGCGTGGTGAGATCGCGCAGCAGCACGATCAGCGATTCGATCTGTGCCGCACTG
AACGGGCTGCGGCCATCGTTGTCGAGCTCGATACCGATCGAAGCCGAATTGAGATCGGTG
ATGGTGCCCCAGCGCCCGGCGCCGGCGTGCCAGGCACGGCGCTCATCAGCCACCAGCTGG
TAACGATGGCCATCGGCGCCGATCAGGTAGTGCGCACTGACCGGCCCACCGCTGTTGGCC
GTGCGCAACGTATGCAGGCTCTGCTGCACCGATTTCTGCTCGGTGTGGTGGATGACGATG
ATGACCGGGGTGCGCGCGTTCTGGTTGGGTGATGGGACCCAGGTGGCGAGCGGGTTGTGC
TGCACAGGCGCGGTGGCGGTGCAGGCCGAAAGGGCCAGGGCCAGCAGTGTGGAAGCCAGA
AGGCGGGGGCTGATCATGGACGAATTGTAACCATGACTGCAGCCGTGGTTCTTCGCTTCG
TCCGGATCGCTGGAGAACTGGGGAGCTGTCATGCAAAAAACTCAATAACGCCCCCACCTC
ATGCCCAAATCTCAAACTCCAATTCGAATAGCCAAACGCCCAAGTTCCTCATCACCTACC
TTCAATCCTCGAAACGGACCCAGCCATGCCGCCGAATCGATGCCAACACCGTGGACACGT
GAACCCAGGGAACAACCGTCATAACAACTTGAACAAAATGATTCATCAACGGCCCCTCAG
ATCCCGCCAGTGGCCGATCTGGTCAATCCCTCCGCGCCCGCATTGCGAAGAAATCTACCT
TGGCGCGTCACCACTGCTTCGACCGGTGACATACAGACTGGCAACACCGTCAAGCCGAGC
AACTTCATCGAGGCGGCCGTTTAACCCCAACTTCCATTGAACAAGCAACCGCCCAGAACC
CTATGCCCTCACCTTCCTAACCGACTCCACCCACTCAGCCCAGACAGAGGAATCATCAAG
ACAACCGGAATCACCTGGAGGCGACATAAGGCGAACAACAACTTCGAACAGCGGAAGATC
CTCACCAGATCGATCAAAAATCGACTCAAGGAATACCATCATTACCGAGAACGCATCCAG
CAACGCCAAGTACTCGCCCGACGAATTAATTTGTGCGCTACAAAATTCAGAATTAAGAGC
ACTCCCCACGGTGACAACCTCTGCAAATGCATCACACCAGTCATCCCACATTGCCGGATC
GTTGGGCAAGCCATTCGCCCATAGAAATGACCCTCCCGAAGATAACAGATCAACAAGAGT
GTCCTGCCCCTCCCCCCTCTCCATATACTTCTGAAGGAACACGCACATCAATACATATGC
AGCCTGAACGGAAATTCTTCCAGCATCTTTCACATCACTAGCACTCATTTCGTGACCTTC
TTTTGCTCCGACAGCCCGCCCGCCAGTGCGCCAACTGCCTGCGACAACGCCAGCACCATC
TCTTTCTGCTCCGGGCTCAGCTTGGAGGGGTCTCCGCCGGTCAATGTATTAGTCAGTACC
TTCGCGGCCAACTCGCCGCCGGCCGCGGACACGGCTCCGGTTCCCGCACTGCCACCATCG
GCTTCCGCCAGCAGCGCACCCAACACCGCATGCGACAGCAGTTGCAGAGTCGCATTGGGG
TCGCTGCCGTGGTTCGGGTCAAGCGTGCTGCCGATGAAGTGAGCGGCATAGGGCGCCAGT
GCATTGGACGCGGCCTGGCCAGCGCCCTGTCCCGCCACACCGCCCACCAGCGCCGTCGTC
ACTGCGTTCAGTGCACGGTTGTACTCATCGATGCCCCCTACTTCCCCGCGCCGCTGTATG
CCTGGCTATTTGCCGCCGCCACCTTGCTGCGCACAGGCACCCGATTCCATCGCCCTCAGT
CACAAGGCCGTGTTGACCTTCATCATTCGTCCAATCCGCGGCCAGATCAACATGTAGAAG
GCACCCACGGCCAACCCGATGAAAAGCATGATGCCAGCGCGCCTGGGAGCCCACCCAAAC
CAAAAGGAAGGACTGGTCCAGACCTTTATCCAAGCGCCAGGAGAGAAGGCACCCTCGAAC
GCGAGCCACGCCAACAAGGCACAGATTGGTGCAGCTACAACATAACGAGCTTTGAACCGC
GGAAGAAACTTGTCCACAAGCATAACCCCGGGCACACCGAAGATGAGGCCCAACACAGCG
GCTATGGCGCAAACCAGCGATGTGAAAATTGCAGCCTGCGAAAAGCTGCCTATCCGAGAA
CTCAGCGGAATGCCTATGAACAGAGCCGCTCCAAGCACGGAGCTGGCAATCACAGACACA
ATCTTTGCCCCCAACTCACGCTCACTCACTGGCAGATCTCCACCATCTTTCCATCAGAGC
CCCGGTAGCTCATGCATTTCTGCCTTGAGGGAAAAGTACTCCAAGGCCACCGCAACTTGC
CAACTTCGCCACCAGTATCGCGCGTATTGGAGCTCCACACTTGGCCCACCAATTCGAGTT
GAACATTGGACGCGAACCCGTACCCCAGCCTCTGGTTGAGACTGAGAATCCACCGAATCC
ATCCGGAAGCACCTGTCGGATCACAAAGCCCGGATCCAATGCATGTGCTCCAGGCACCAT
GATGTTGATCAGACTGCTGGTGCTCGGATCGACGATCGATGCTGGAAAGCCCCAGCTCCG
GAGGCAGGCCGTAGGAGAGTCGCCACAGACCGGAGGAAAGGCAGCGATAGGTGAGCTCCA
CAGCGAAGCTCCAGTGTTCTCGATCTCCTGCGCCGGCCACACTACGCACCAGCGCATGCG
GACTGTAGTCGTCCAGGGTCAGCAGGTAGACATACCATTCGATGTCTTCCATCACTGCTG
CGGAAGTCGCCTGAATCACGCCTACTCCGTTCTGTAGTCCATCGAGGTCGTTGGAGGCGA
ACACGCGCGCCTACAGACAGCCATTGAAGCAGGAACGTTAGAGCCACGCCATGCGTGGAT
GGGCTACCCGCTGTGCCGACCAACGGTCGGCACCCACCAGAGCAGACCCAGACCCCGTGC
CAAGCAAGCTTGGCACCTACCAGAACAAGGACAGTGGAAGTGCCGACCAACGGTCGGCAC
CCACCACGTCAGTGCGCCGCCACGTCAGGCCTCGTAGGCGGACTCGCCGTGCGAAGTCAC
ATCCAGGCCGGTGCGTTCGGCCTCTTCGGTCACCCGCAGGCCGACCACGACCTTGACCAC
CAGCAGGATGACCGCGGTCATCACCGCCGACCACACCACGGTCAGGCCGACGCTGACCAC
CTGCACCCAGACCTGATGGGCGATATCCAGATCGGCCTTTGTGCCGCCCAGCGACTGCGC
ACTGAACACGCCGGTGAGGATCGCGCCGACGATGCCGCCGACACCATGCACACCGAACAC
GTCGGCGGTGTCGTCCACCTTCAGCAGGCGCTTCAGGCCGGTCACGCCCCACACGCAGAC
CACGCCGGCGACAAAACCGATCACGATCGCGCCAAGCGGCCCGACGGTGCCACAGGCCGG
GGTGATGCCGACCAGACCGGCCACCGCACCCGACGCAGCGCCCAGCGCCGACGGCTTGCC
CTTGCCGATCGCCTCCACCAGGGTCCAGCCAAGCACGGCAGCGGCGGTGGCCAGCACGGT
GTTGAGGAAGGCCAGCGAGGCCACGGTGTCGGCCGCTGCTGCCGAGCCGGCGTTGAAGCC
GAACCAGCCCACCCACAGCAGCATCGCGCCGATGTAGGTAAACGGCACATTGTGCGGCTT
CAGCGCGGTCTGGCCATAGCCCAGGCGCTTGCCGACGAACCACGCGCCGACCAGGCCGGC
GACGCCCGCGTTGATGTGCACCACGGTACCGCCGGCGAAGTCGATGGCACCCAGCTCACC
CAGGTAGCCGCCACCCCAGACGATATGTGCCATCGGGATGTAGCTGAGGGTGAACCACAG
CGCCGAGAACAGCAGCACCGCGCGGAACTTGATGCGCTCGGCGAAGGCACCGACGATCAG
CGCGGTGGTGATGCCGGCAAAGGTCGACTGGAACGCGACGAACAGATAGTCCGGCAGGCC
CTTGATCGGCGTGTTGCCCACCGACTCCGGGGTGAAGCCCTTGAGGAAGGCGAATTCGGT
GAACGAGCCGAAGAACGGATTGCCGGCGCTGAACACCGCGCTGTAGCCATAGGCCACCCA
CAGCAGCAGCACCAGCGAGAACACCACCAGGATCTGGCTGAGCACCGACAGCACATTCTT
CGAACGCACCAGGCCGCCGTAGAACAGGGCCAGGCCCGGTACCACCATCAACAGCACCAG
CAGGGTCGAGGTGAGCATCCAGGCGACGTCGCCACGATCATAGGCGGCGGCCGCTTCGGC
CACGGCCGGCGCCGCGGCGGTGGCGGCCGCATCGTGCAGCGGCTCGACCGCCACGCTTTC
GCTCGGCAACGGCGATACCTGGGCCTGGGCATGGGCGCTGCCCGGCCAGGCACCGGCGGC
CAGTGCGCTGAGCAGCATCAACAGGCACACCAGATGGAACCGGGCTTGCCACCCGGTGAG
AAGGCGCATCTTCATGGGGGGAATCTCCGGAAGGGGGTTACAGCGCGTCGGCACCGATTT
CGCCGGTGCGGATGCGGATGACCTGTTCGACGGCGGTGACGAAAATCTTGCCGTCACCGA
TCTTGCCGGTGCCTGCCGACGACTGGATCGCTTCGATCACCGCGTCGGCACGCTCGTCGG
TGACCACCGTTTCGATCTTGATCTTGGGCAGGAAATCGACGACGTACTCGGCGCCGCGAT
ACAGCTCGGTGTGGCCCTTCTGGCGACCGAAACCTTTCACTTCGGTCACGGTGATGCCCG
ACACGCCTGCATCGGACAGGGCCTCGCGGACCTCGTCGAGCTTGAACGGTCGGATGATGG
CGGAGATCAGTTTCATGCGCATGTCCCGAGGGTGGATGGGGCCAGCGCGCCAGCGCGCGT
TGGCATCAGGCAACCACGGGTCATCAGGATGATGACCGTGGCTGTTGCACCGGACACGTA
CAAGGCCGGGACGGCCGTGCCTCTCTCCTTGCACGACCGACGCGGGAGGGAGGGCGGCCC
TGGTCGCGTATCCGGTCTCTCTCTTGCCCCTGGATAGGGATCAGCGCCCATTCGTAAACG
AATGGGATCCGACCCCGATCTGACCGCGGCTCCCCAGCCGCGAAAACGGAAGCGATGGCG
GCGGGTGGGAGGGGGAACCCACCGCCATCGCATCCGGTCAGCTGGCGTAGTACAGCTGGT
ATTCCAGCGGGTGGGTGGCCGCGCGGAACTTGGTCACTTCCTGCATCTTCAGCGCGATGT
AGCCGTCGATGAAGTCATCGCTCATCACGCCGCCGGCCTTCAGGAACTCGCGGTCCTTGT
CCAGCGCTTCCAGCGCCTGGTCCAGCGAGGAGCAGACCTGCGGGATCAGCTTCTCTTCCT
CCGGCGGCAGGTCGTACAGGTCCTTGTCGCTCGGTGCACCCGGGTCGATCTGGTTCTTGA
TGCCGTCCAGGCCGGCCATCATCAGTGCGGTGAAGGTCAGGTAGCCGGACTGGATCGGGT
CCGGGAAGCGCATTTCGATGCGGCGCGCCTTCGGGTTGGACACCCACGGAATGCGGCACG
ACGCCGAACGGTTGCGGGCCGAGTAGGCCAGCATCACCGGCGCCTCGAAGCCCGGCACCA
GGCGCTTGTAGCTGTTGGTGCCCGAGTTGGCGAAGGCATTGATGGCCTTGGCGTGCTTGA
AGATGCCGCCGATGTACCACAGCGCCAGCTGGCTCAGGCCACCGTAGCCGTCACCGGAGA
ACAGGTTGGTGCCGCCCTTGGACAGCGACTGGTGCACGTGCATGCCGCTGCCGTTGTCGC
CCACGATCGGCTTGGGCATGAAGGTAACGGTCTTGCCGTTGCGGTGCGCGACGTTCTTGA
TCACGTACTTCATGCGCAGCAGTTCATCGGCCTTCTGCACCAGGGTGCTGAACTTGGTGC
CGATCTCGCACTGGCCGGCGGTGGCCACTTCGTGGTGCTGCACTTCCACTTCGATGCCGA
CCTGTTCCAGGGTCTTGCACATCTCGGCGCGCAGGTCGTGCAGGGTGTCGGTCGGCGGCA
CGGGGAAGTAGCCGCCCTTCACGCCCGGACGGTAGCCGCTGTTGGCGCCGTCGTACTTGG
CGCCGCTGTTCCAGGCGGCTTCTTCGGAATCGACCTTGAAGAAGGTGTTGCCCATTTCAT
TGGCGAAACGGACCGAGTCGAAGATGAAGAACTCCGGCTCCGGGCCGAAGAACGCGGTTT
CGGCGATGCCGGAGGACTTCAGGTAGGCCTCGGCGCGCTTGGCGATGCCGCGCGGGCAGC
GGCCGTACGGCTGCATGGTGGCCGGATCGAGGATGTCGCAGCTGATCACGATGGTCGGAT
CTGCGTAGAACGGGTCGACGTAGGCGCTGGTGGTGTCGGGCAGCAGGACCATGTCCGATT
CGTTGATGCCCTTCCAGCCGGCGATCGAGCTGCCGTCGAACATCTTGCCTTCTTCGAACA
GCGACGGTTCGACAATGCTGACCGGGAAGGTGACGTGCTGCTCGACGCCACGCATATCCA
CGAAACGCAGATCGACGAACTCGATCTGGTTGTCCTTGATCAGCTTCTCAACGTTTTCCA
CGGACATCGGTACGACCTCGGATGGGGATGAATGCCTGCTGAGGTAGAGCAACGACCGTG
CCAACTTTTCGCTGGCCGCAAGTCATTGATTTCAAAAAGGGCGCTCCGTGGCGGTGCAGA
ACGGTGCGCACCAAACGGGTGCACCCGCCACCAGACGCACCCGTTTGGTGCGGCAGGGAT
CGTCTATCCTCTCGACCTTCTTCCTTCCGCCGCGCGTCACGCACCGTCCATGTCCGACCT
GCTCTCCGCCCTGCTGCTGGGCATCCTCGAAGGCTTGACCGAATTCCTGCCGATCTCCAG
CACCGGCCACCTGCTCATCGCCCAGCACTGGCTGGGTGCCCGCTCGGACTTCTTCAACAT
CGTCATCCAGGCCGGCGCGATCGTGGCCGTGGTGCTGGTGTTCCGCCAGCGCCTGCTGCA
GCTGGCCACCGGCTTCAACCAGCGCGAGAACCGTGAGTACGTGTTCAAGCTGGGCGCCGC
CTTCCTGGTCACCGCCGTGGTCGGCCTGGTGGTGCGCAAGGCCGGCTGGTCGCTGCCGGA
GACGGTCAGCCCGGTGGCCTGGGCATTGATCATCGGTGGTGTCTGGATGCTGCTGGTGGA
GGCCTACACCGCGCGCCTGCCCGACCGCGACCAGGTGACCTGGACGGTGGCGATCGGCGT
GGGCCTGGCACAGGTCGTGGCCGGCGTGTTCCCCGGCACCTCGCGCTCGGCCTCGGCGAT
CTTCCTGGCCATGCTGCTGGGCCTGAGCCGCCGCGCCGCCGCCGCCGAGTTCGTGTTCCT
GGTCGGCATTCCCACCATGTTCGCCGCCAGCGCCTACACCTTCCTGGAAATGGCCAAGGC
CGGGCAGCTGGGCAGCGAGGACTGGGCCGACGTGGGCGTGGCCTTCCTTGCCGCGGCCAT
CACCGGCTTCGTCGTAGTGAAGTGGCTGATGGGCTACATCAAGTCGCACAGGTTCACCGC
CTTCGCGATCTACCGCATCGCACTGGGCGCGGCGCTGCTGCTGTGGTTGCCCTCCGGCAG
CTGAACAGCGCCGGGGTACGGTAACCCCGTTGCCGGCCCCACCCCGTTTCCCCCACGGTT
CCCCAAGGAGAATCACCATGAACCGCAAGCTCACCCTGCTCCTCCCGCTGGCCCTGATGG
CCGCCTGCAGCCAGACGCCGGCACCGGCCGGCACCGGCGGCGACGACGTGGCCCCGGCCG
CGGCCAAGGCAGCAGACCAGCAGACGCTGGCGCACCTGGATGCGCAGCGCCTGCAGAGCC
AGCACTGGCTGCTGCAGCAGGCCACCGGCGCCGACGGCAAGCGCATCGACGCGCTGTTCG
CCCGCGAAGACAAGCCGGTCACCCTGGACTTCGCAGATGGCCGCCTGTCGGTCAGCAACA
CCTGCAACCGCATGGGCGGCGGCTACACCCTGGCCGACGGCAAGCTGACGGTCAGCGCGA
TGGCCTCGACCATGATGGCCTGCACCGACAAGGCGCTGATGGCGCTGGACGAAGCCGTGT
CGAGCCGCCTGCAGGGCGAGCTGAAGGCCGAGCAGGATGCCGATGGCAAGCTGACGCTGA
CCAACGCCAAGGGCGACGTGCTGGTGTTCAACCCGGAGCCGACCGCTGAAACCCGCTACG
GCGGCGCCGGCGAAACCGTGTTCCTGGAAGTGGCCGCCAAGACGCAGAAGTGCTCGCACC
CGCTGATCCCGGACTACCAGTGCCTGCAGGTGCGCGAAGTGAAGTTCGACGACAAGGGCC
TGAAGCAGGGTGAGCCGGGCAAGTTCGAGAACTTCTACGGCACCATCGAGGGCTACACCC
ACGAAGACGGCGTGCGCAACGTGGTGCGCGTGAAGCGCTACGAAGTGAAGAACCCGCCGG
CCGATGCGCCGTCGCAGGCGTACGTGCTGGACATGGTGGTCGAGTCGGCCATCGAAAAGA
AGTAAATAAACAGAAGGGCGGCCACGAGGTCGCCCTTCTACGTTCTGTAGCGTCGACGCA
GCCCCACGTGCCAGCCTTGCCACGATGAAGATTCTCGCCATATCCGGCAGCGCGCGCCGG
CAGTCGACCAACACCGCTCTGCTGGTGGCCCTGAAAACCATCGCGCCGCCCGGCATGGAG
ATCGAGGTCTACGCCGGGGTCGGCGAACTTCCGGTGTTCTCCCCCGATCTGGAAGGCACC
GATGAACCCTGCAGCGTGACGCGCTTCAAGGCGGCCATCGCCCGCAGCGACGGTGTGCTG
GTGTGCAGCCCTGAATACGTGCGTGGCATTCCCGGCGGATTGAAGAATGCGATCGACTGG
CTCGTATCCGGCGACCAGATCGTCGGTCGGCCCATTGCGTTAGTGCATGCGTCCCATCGT
GGCGAGGACATGCTGCAGGCACTTCGCGCGGTGCTGTCCACGGTCAGTGCCGCGTTCAGT
ACAACACTGTTCCTGCGTGTACCGGTGCTGGGCCTGGAACCGGAGGAGATCTTCGAGGTG
CTTCAGTCGGAAGTGCATCGCGCCGAAGCGGATGCGTTCCTGGCAGGGTTTGCTGTTTAC
TGCAGGTCCATTGCGTAGCAGAAGCAGCCGAGCATGGGCTCGGCCCTACAAGGCAAAGTC
GAGCATGGCTCGACTCTGCAGAAAGCAAAGCCGGGCATGCCCCGGCCCTACAAGGGCTCT
CAGCCCAGCGCCGGGTTCAACGTGTAGGTGCCGTGCAGTGCCGCTTCGGCGAGCACGTGG
CCGTGCATGGCGCGGTAGGCGTCGGCGGCGGTGAAGCGTGCCGGCAGCTGCAGCGATGCC
ACGTCCAGCGCGAACACGCGGAAGAAGTAGTGGTGCAGGCGTTCGTCGTTGAACGGCGGG
TACGGGCCGTCATAGCCCAGGTAGTCACCGGCCATGTCCGGATTGCCTGCGAACCAGCCG
GTGAAGTCGTTCAGGCCCTGGCGGCTGCCGGCCGGGCCGGCCGGTTTGGACTTGCCCTTC
ACCACGAAGCCGTCGCTGCAGCTGCCTGCGGCGATCTCGCGCACCGAGGCCGGAATGTCG
GCCATTACCCAATGCACGAAATCACAGCGCGGCTGGTCGCGCGGCACGCTCATGTCGGTG
CGGCCGACCGTCTCCGGCACGGTCGGCACGTCCGGATCGACACACACCAGCAGGAACGAA
CGGGTGCCCTCCGGCACATCGCTCCAGGCCAGGTGCGGATTGCGGTCCGGTGCGAAGCCC
GCGGCATCGCCGGCGGCGAATTCGCGGTCGATCGGTGCACCGTTGGTCAGGCTGTGGCTG
CTCAGTTGCATCGGCGTGTCCTCACTCTTCCGGATAACCCAGGCGCACCGCGATCGGGGT
GAGCTTGGCGAAGGCGGCGCTCATCACGTCGCGGTAGTTGCGCCAGTGGCCCGGCGGGAA
GCGCGGCGCACCCAGTTGCGCGGCTGGCGGCATCGGCCGCTCGAACAGGCGGCCCAGCAG
TTCGGCCATCGCCTGCGGATCGTTGCCGATCTGGTCGATGCGCAGCAGCACCTGCGGGTA
CAGATCGTCCTCGTGCAGGGCGGCGACCTGGGCCAGCGCGCGCGCCAGCCATTCGCTGGC
TTCGGCCAGCGAGGTCATTGCCAGCGGTAGGGCGGCACCGTAGGCCACCCAGTCCAGCAG
CATGTCGCGCGGATCGCGCAGCACCACCAGCAGGCGGCCCTGCGGCAGCTGCGGGCGCAG
CGCCCACAGCAGCGCGTTGTCCCACCACAGCAGCCAGTCGATGATCGCGTCGTCCTGCAC
GCCGCGCGACGGCAGCTGTTCGCGCCAGCGCTGCACCAGCCGCTCCGGGGTCAGCACGCC
GGAGGCGAGGTCCTGCAGCGTGTGGTAGTTCTGGAACGCGTCGTCGGGTGCGTTGGAGGT
ATAGCGGTCGCTGCGCAGCACCGGGCTGGCGGCGGCCAGGCCGGTCGCCACGCGCTCCAC
GCCCGAACCCGGCGCGCCCCACAGGAAGATCGGCGCGGAAGTGGCATCACCGTCGATCTC
GCCCTTGTCCGGCCAGCTCGGCGGCGCCTTGGCCTGCGGCGGCAGCGGCAGGCGCTGCGG
TGCCTGGTCGGCCTGCAGTGCCAGCCAGGTCTGCAGCGCGTCTTCGTGCTGCCCGGCGCG
ATCCTGGATCTCACCCAGCCAGGTGCGCAGGTCGGCGCGGTGGCCTTCCGGTGCCATGTC
GATCAGCGCCTGCACGCGGGCGACCGCGGCGGCCGGATCGCGCTGCAGCAGGCCTTCGAC
CAGGCGGGTTTCGCCGCTGACGCGGCCCGGTTCGAGGTTGACGATGCGCTCGGCGATCGC
TTCGGCCTGGGCGTGTTCGCCCACCATGTCGTGCAGGCGCAGGCGCGCTTCCAGCGCCGG
CAGGTGGCCCGGCATCGCGTCCATCCAGCGCTCGACCGTGGCGGCGGCGGTGGCACTGCC
GACCTCTTCCACCGCCAGGCGTGCCAGCCACAGGTCGTGCAGCTGCGGGTGCTGCTCCAG
GGCGACATCCAGGCGTGCGCGGGCCTCGTCTTCGCGGCCCAGGCGCTGCCAGGACATCAG
CAGCAACTGCAGTACGTCGCGGTCGTCAGGCAGCGATTCCAGCAACGGCAGCAGGTGCTC
CAGCGCCTGCAGCGGCTGGCCGCTGCGCAGTGCCAGTTCGCCGGCCAGGCGGCGCATCGA
TGGCGTATCCAGGCCCTGCTGCTGCAGCGCGATCTGCATCGCTTCGGCGGCAGCGTCCAG
GTTGCCCTGGCGCATGGCCAGCTGCACCACCAGGCCATGCAGCGAGGCGATGGTCGGGTT
CAGTTCCAGCACGCGGCGGAACGCCTGCTCGGCGAAGGCCAGCATGTTCTTGCCCAGGTA
GGCGAAGCCCAGTGCGTAGAGCACGCGAATGTCGTTGGGCTGGGCCTGGTTGGCGGCCGA
CAGCAGCGTCAGCGCGCGATCGGCATCATCGCGGCGCAGCGCGATCATGCCGTCGATGGT
CAGCAGTTCCGGGTGGTCCGGTTCGACACGCGAGGCCAGGGTGGACAGGCGCTGCGCTTC
ATCGAAATCGTTGCGGCCGATCGCCAGGTGGGCCTGCATCAGGTAGGCAGCGAAGGCGTT
CGGGTCCAGCCCGGTGGTGCGCGTCAGTGCTTCGCCAGCGCCGTCGAACTGGCGCAGCGC
CAGCAGCAGGCCGGCGTGCTGCAGGTGCAGCTGGGCATTGTCCGGGGCCAGCTGCAGCGC
CTGCTGCAGGGCCTCCATCGCGTCCTCGGCCTTGCCCTGCTGCTGCAGCGCAAGCGCCAG
CCAGCGGTGGGCCTCGGCCTGGCCGGGTTCATCACGGGTCCACGCCTGGGCCAGCTGCAC
GGCCTGGTCGGCCTCGTTCTGGCGCAACGCTTGGATGATCTGGTCTTGCATGGCGGTCCG
GTTCAAGGGCAAACCCGCATTGTAGCGGCCTGCGCGCCCGTGCCGGTTCAGCCTTGCAGC
ACGCGCTGCAGGCGCTGCGCCACCCAGCGCTCGGAGAAGCCGTCACCGCGCCAGTTTTCC
AGGAAGCCACAGTGGCCGCCCCAGCAGGCGGTTTCCAGGTGCGCGTTGCGCGGCAGCTGC
CAGTCGCTGAAGGTCGCGTACGGGATCACCGGGTCGTCCTGTGCCATCAGGATGTCGGCC
GGCACCTGCAGCGAGGACAGGCGATCGCCGGCAATCGAGTAGCCGTCGAAATAGGCCTGC
AACGAGCCGAAACTGGTGTGGCGCTCGACCAGCCAGGCGGTCAACGCGCGGATGTCCAGC
TTCAGCACGCGGTCGTCGCAGTCGCTCAGTTCGGGGAACAGGTCGCGCTTGCGCCGCAAC
GAACCGGCCCACTTGCGCCGGAAGTACCAGTCGTACATTGCCGGGCCGTTCTCGATGCTC
TCCATGGTCAGCGCCGGGTCCAGCACCGGGCATACCGAGGCGACGCGCAGCAGCGGCACG
CCGGCCGCCGGCGCACGCAGGGCCAGGCGCAGCACGAAGTTGCCGCCCAGCGAGTAGCCG
GCGGCCACCAGCGGCAGCTGCGGCCAGCGCTGGGCGATATCGCCTGCGGCATGCACCACT
TCGTCGATCTGGTTGGAGTGGAAGATGCCGGGGTTGAGGTGATGGGTATTGCCGTGGTCG
CGGAAATTCAGCCGCACCACGTCGAAGCCCTGTTCGAGCATGCGCGCGGCCGCCATGCGC
ATGTAGCTGGATTCGGCACTGCCTTCCCAGCCGTGCAGCAGCAGGGCCATGCCCTTGGGT
TCGCGGCCTTCGACATGGCTGTGCCAGCCCTGCAGGCGCACGCCGTCGCCGCCGTCGAGG
ATCAGTTCTTCGCTGATCGCGCCGGTCGCGGCCAGCAGCAGCAGGCCGCGCTGCAGGCGC
ATGCGGCTGGAGCTGAGCATCGACTGCAGGTGCGGATTGCGCAGCCAGCGCGGTGGCTGG
TAGTCAGCCGCGTGCAGCGTCGGCGTGCCGGCGTCCAGGACGGGTGGCGGGATCAGGGCC
ACCGCACCCTCACTGCGTGCTCATGGCCGCCACGATGCGCGCGCGCGACGTCTCCGCGAT
GCGCCGACGGCCTTCCAGGTCCTGCGCACCGATCGGTGCCAGGAAATGCACTTCCGCACG
CCGCGCCGGCTCACCGAGCAGGCGCAGGAAATTGGCGAAGAAACTCTCGCCGGGGCCGAA
CGCGACAATGGTCTGCGCGTCGCCCTTGAGCCCATACACCAGAGCCACCGGCTGCACCGG
CACGCCGGTCTCAACCGCCGCCTGGAAGATGCGGGCATGGAACGGGCCCACTTCGTGGCC
ACCGCGGGTACGCCCTTCCGGGAACACGCCCACTGCCTTGCCTTCGCGCAGGCGATCGGC
CATCACCTGCATCACGCCACCGAGCGATTCGGTGTTGCCGCGCTGGTGGAAGATGGTCTG
CCCGCGCGCGGCCAGCCACCCGACCAGCGGCCAGCTGGCGATCTCGCGCTTGGCGACGAA
GCCCATCATGCGCTGGCTGTGCAGGATGCAGATGTCGACCCAGCTGACGTGGTTGGCGAC
GAACAGCACGGCGCCGGGCAGCGGCCTGCCGATCTGCACCAGGCGGAAGCCGAAGATCCA
CATCAGCCCCCCCTGCCACCAGTTGACCACTTTGGCCCCCAGGGTCGCCTCGCCCACGCG
CAGTTCGCCCCACGGCCGAAGCATGCCGATCAGGATGAGCGGCAGGAACACGACGATGTG
GACCAACAGCAGCGGTACGCGGTACAGGTAACGGCACACACGCGCCACGCCGCCGCGGGG
GGCCGGAGTGGGGGAAGTCATCCGCGCACGATACCGGAGGGCCGTCATCGCTGCCAGCCG
ATTTAGGCCATAACACCCATCGACCGGGGCAATCGGCAGGGAACGCTGGGTTCCGCTGCC
GTCACCGCCCGTCCGGGGCTCAGCCGTGGCCGGCCGCCACCACCGCCAGGGTCAGCCGCG
AGATGCACACCAGCCGGCCCTGCTCGTCCTCGATGCGGATCTCCCACAGCTGGGTGCTGC
GGCCCACGTGCAGCGCGCGGGCGGTGCCGGTGACCGTGCCCGAACGCACCGCACGCACGT
GGTTGGCGTTGATTTCCAGGCCCACGCAGATCTGCTTGGCCGTATCCACGCACAGGTTGC
CGGCGCTGCTGCCCAGGGTCTCGGCCAGCACCACCGACGCGCCGCCATGCAGGATGCCGT
AGGGCTGGCGGGTGCGCTCGTCCACCGGCATGGTGGCCTGCAGCCAGTCGTCACCGGCCG
CGCTGAAGACGATGCCCAGCGACGCGATCGCGGTGTTGCGGCTGAGCGTATTGAGCTGCT
CGAGGGAAACGGCTTCGCGGAACACCTGGGTCATGCGGGCACCTTCAGAGGATGGGAACG
AGGCCGGCGCCGAATGCGGTCAGCATGCGTACCAGCAGCCACTTCGGGCCGACATTGACC
TCGGGGAAATCACCCACGGCGACATAGCAGCGGTGGAAGCCCGGGTCCTGCCGGGGCAAC
GGCTGCGGGCAGTCCGGGCCGGGCTTGAACTCGTAGTCGGTGGCATAGCGCCACGGCCAG
AAGTCGAGGATCGGCAGTGCTTCGGAGGCCTTGCCGACGCTGTAGTTGAGCCCGGACAGC
ACCGGCGGCTTGGCCCGCGGCGCCACCGTCCACGAGTTCTGCGGGTGGGTGTCGCGCAGG
ATGCTCTCGGCCAGCTGCTCGGCGAAGGCCGGGTCATCGATGATCACCGCGCCTTCGGTG
TTGTAGTTCTCGCTGCGCGGGTCGAAGTTGTGGGTACCGACCACGCCGATGCGGCGATCG
ACCACCAGCGACTTGGCATGCAGGCCCATGCGCGCGCCCTTGCGGGTGACCGGCAACGGC
TTGTTGACCGCCTTGCTGCCCAGGAACGAGGGCCGGGTCTCGGTGCGCAGCAGGCGGGTC
TCGACCTCGCTGCCGGCCGCACGGCGGCGCTCGCGCGCGTTCTGGTAGGCACTGCCGGTG
CGCGGATGGTTCACCGGCCCCTGCTTGCCGGTGGGTGCCGGATGCTCGTCGCGATCGCGA
CGGTCGCCGGCATTGCTGCCGGCAGCACTGCCGCCGATCAGCGGGTTGCGCCCGCCGTCG
TCGTCGCCTTCCGGCGCGGCGATCGGGTCGGGCAGCAGGTTGCGGTAATCGACCGGTGCA
TCCAGCGGGAACGGCTTGTATTCGAAGATGTTGAAGCCCAGTTCGCGCATGTTGCGCCGC
TTGTACTTGTACGACAGCGCATAGACGATCGGGTTGTCGGTCGCCGCCAGGCTGTTGCTG
GACACCACCACGCGCGGCGGCTGCGGTCGCTTGCGCAGCTCGCGGAACAGCTTCTGCGCC
GGTTTGGACAGCACCAGGTACGGCGTCTGCAGGATCACTTCCTTCTGCGCGCCGGCGATC
AGCGCATCCAGCTGCGGCTCGGTCACGTGCTGTCCGGCCAGCGGCGCATCGGCCTTCTCG
CGCCGGTGCTTGCGCGGCAGGTCGGCGACATAGCGCACCGAGGCCACCGGCAACGCGGTA
TCGACGAAGGAACGGCTGACGAAGTCCATGTCATTGGCTTCGGCACTGACCCGCTCCACC
CGCTCGGGGCGGCGGAAGCTGGCCGGCGGCAGGGTCGGCACGCCCTCGCGCAGCAGGGTG
CGGCCGACATCGTTCAGGCGCTCGGCCGGCACGCTGCGCCTGGCGCGCCAGAAGGCATCG
AAGTTGGCCGCCATCGCCCGCGCCTCCGGGCCGGCGATCAGCACGTCGCGGTCGCGGAAG
TTGTACTCGCGGTCCCAGTCGTAATAGTCGTCCTGATAGTTGCGGCCGCCAACCACGCCG
ATCGCATCGTCGATCACCAGCAGCTTGTTGTGCATGCGCTGGTTGAAGCGGCGGAAGCAG
CACAGCACGCTGCCGGCATAGTCGAAGTAGTTCAGCCGGGCCTTGCCGAAGGTCGGGTTG
TAGACCCGCAGCTGGAAGTTCTGGTGCGCGCCGGACAGGGCGCCGAGGATCTGCAGGTCG
GAGATCGCCGAGAGCTGGTCGATCAGCACCCGCACCTTCACCCCGCGCCGCGACGCGGCC
AGCAGCTCGTCGATGACCAGCCGGGCACTGTCGTCCTTGTCGAAGATGTAGGTCTGCAGG
TCGATGCTGCGGGTGGCGCTGCGCAGCAGGTTCAGGCGCGCGACCAGGGCGCCCTCGCCC
TCGTCGAGCAGGGTGGCGTAGTGGCGTGGCTGTTCCGGGGTGGATTCGGTGAACGCCCGG
CCCGCCAGCGCACGCAACGGCGAGTCCTGCGCGCAGCGGTCGGCGCGCTGGCAGTCGACG
TCGGTCGAGCGCGCCTGCACGGCAATCGCTTCGGCACGGTCACGCTCGGCATGCGAGAGC
GATGCACAACCGCTGCCCAGCAACACGGTTGCCAGCGCCAGGACGCGCAGCAGGAGGTTC
ACGGTTTCGGCGCCTCGCTCAGGCGCGCACGCAATACGAAGGTCACTCGGTCACTCAAGG
CTAGCTGCCAGCTGTCCATTCCGTACCGGCCTCGCTGCACGGTACCGCGGCTGACGACGT
CGCAATCATAGCCGGGTCGGGCGCACTCCGCCTTCTCGACCTGCAATGACTCGGGGTGGC
TGATGCCGCGCAGGGTCAGCCGGCCGTTGATGGCGCCGCCCTGCTCCACGGTCTCCGGCC
AGTAGGGCAGCGAGTCGAACTCGACCACCGGATGGCGCCCGGCATCGAAGAACTCCTCGC
CGCGCATCCAGCCGGTATAGCGCGCCTTGCCGGGGATCTCCACCGAGCGGGTGAACATCT
TCAGGTGCACCTGGTGACGGCCGTCGGACAGGATCTCGATACGCCCCTCGAAGTGCGGGA
ACACGCCTTCGATGCGCTGGCCGAATCGGGTGCGCACCTCGAAGCCGATCCGCGAGCGCT
GGGTATCCAGGCGCAATACCCGTGGCGCCTCGGCGGACACGGGCGGCAACGGGGTCGGTG
GGGGCGCCGCGGCCCAGGCCGGGCCGAGCGCCAGCAACGCGGGCAGCAGGAAGCGGCTGC
GCCGCGCCAGGCTCATCGGATCACGGCCACCAGAACGCGTTCAGGCTGGCCACGCCGGGT
TCGATCGAGGCCTCGCGCGGGAAGCCAAGCACGGCCACGCCGCCCGGCGGCATGCCGCGA
TAGTCACTGCTGGTGCCGTCGGTCATCAGGGCCACCAGCTGCTCCAGGCCCGGGTTGTGG
CCGACGATCAGCACCCGGTCCAGGTCACGACGCTCGTCCACCAGCGCCGCCAGGGTGCCC
GGGGTGGCTTCGTAGATCCGGTCTTCCAGGCGCTTTTCGACATAGCCGATGGCCGTCATC
ACCGCTTCCAGGGTCTCGCGGGTACGTCGCGACGGCGAGCACAGCACGCAGTCGGGCAGC
AGGTTGTTTTCCTTCAACCACTTGCCGGCGGCTTCGGCCTCGGCGAGCCCCACCGGCGAC
AGCGGCCGGTCGAGGTCGGCCTGGCCGGAAACGGCGGGTTCGGCATGGGCATGGCGCAGC
AGGATCAGTTCACGCATCGCGGGTTTCCATGGAGAAGAGGATGCAGCAGGAGAAGTGAGG
CAGGCATCAAAGCTTGAGCCAGGACAGCAGCGGCTCCCAGTCGGCCTGGTGTTCGCGCAC
CTGGGCGGAGCGATAGTCGAACAGGCTGCGGCCCAGGCCGGTCATGACCACGTAGCTCTG
GCTGTCACGCAGCTGCGCGACCACCGGGTATGGCCATTCGGCCAGCATCTGCAGCGCCTG
CTGCGAAGTCTGGGTCCAGGGTTTGGTGCGGTTGAGGACCAGCCCCACCGGCAGCTTGCG
GCTGTGCACGCGCGGGTTCTGGGCCAGGCTGTTGAGGAAGCCGACGATGGCTTCGATATC
CAGCGCCGAGGGCAGCACCGGCACCACCACGGCGTCGGCCGCGTCCAGGAAATGGGGGAT
ATCGTCGGCCAGCGCACCGGCCGGTGCATCGATGATGACGGTATCGGTACCGTCAGGCAG
CTTCTGCGCCCACTGCTTCTTCCGATACACATCGATGGGGAGCACCGCGCTTTCCAGCCC
TGCACGCCGTTGTGCCCAGCGGGTGCTGGAGCCCTGCGGGTCGGCATCGGCGATCACCGT
GGCCTTGCCCTGCAATGCCGCGTACGCGGCCAGGTGGGTGGCGACGGTGGTCTTGCCCAC
CCCGCCCTTGGAACCGGCCACCAGGATCGTCTTCATGCCAGCCTCGCTTCCGGGTACGTG
CCCCGAGCGTACACCGGCGGTGGTGACGGGAGGTAGCACCGTGCTGAACCAGTGGCCATC
GCCTTTGCTATCGTGGCGCCCCCGAAGGATCGAACCGGCATGAGCGAACTGCAGGACCTG
AGCGCACTGATCCGCGCCAATACCCCCCTGATCGTGATCGAGACCCAGGATGAGGCCCGC
ATCGTCGAGCTGTTCCGGCAGACGCTGATGCACGTGTGGCGGGCCCTGCACCGCTGGTCC
ATCACCGAGGGCCTGCGTCGCATCGACCTGGACCGCGAGGACCCGCCGGTCGGCCCGCCC
GATGCCAGCGCCGCCCTGCAGATGATCCGCCAGGCCGATCAGCGGGGTGTCTACCTGCTG
CTCGATTTCCACCCCTACCTGGGGTATGCCAGCCATCAGCGCGCGCTGCGCGACCTGATC
CAGCGCCGCCATAGCGAGCCGCATGTGCTGGTGCTGATCGGCGCCAAGGTCGAGCTGCCG
GCCGAGCTGGAGGCCCTGGCGGTGCGCTTCAACCCGCGCCTGCCCGATGCCAACGCCCTG
CTGAAGATGCTGCGCGAGGAGGCCGACGCCTATGCGCGCGAACACGGCGGCCGCCGTGTC
GAGGTCGACAGCGAGGCGGTGAAGAAGATCCTGAAGAACCTGCAGGGCCTGAGCCTGGTC
GATGCCCGCCGCATCGCCCGCCAGCTGATCTACGCCGATGGCGCGCTGCGCGACGACGAC
CTGCCGCAGCTGGCACGGCTGAAGTTCGAGCTGCTCAACCGCAGCGGCCACCTGTTCTTC
GAGCATGACAGCGCGCGCTTCGGCGACGTGGCCGGTGCCAACCGGCTCAAGCGCTGGATC
AGCCAGCGCCGGGTGGCCTTCATCGCCGGCTCGGCACCGGCCGGCCTGGATCCGCCGCGC
GGCATGTTGCTGCTGGGCGTGCAGGGCTGCGGCAAATCGATGCTGGCCAAGGCCACCGCC
GCCGGCTTCGGCGTACCGCTGCTGCGCCTGGACGTGGGCGCGCTGTACAACAAGTACCAC
GGCGAGACCGAGGCCAACCTGCGCCAGGCGCTGGCCTCGGCCGAGCAGCTGGCGCCCTGC
GTGTTGTGGATGGACGAGATCGAGAAGGGCCTGGCCAGCGGTGGCGAGGACGGTGGCGTA
TCGCGCCGCGTGCTCGGCTACCTGCTGACCTGGATGGCCGAACGCAAGGCGCCGGTCTTC
ATCGTCGCCACCGCCAACCAGGTACACGAGTTGCCGGCCGAACTGCTGCGCAAGGGCCGC
TTTGACGAGATCTTCTTCGTCGACCTGCCCACGCCTGAGGTGCGTGTGGAGCTGCTGCGG
CTGCACCTGGGGCGACGCCAGCTCAACGGCGACGACTTCGCGCTGCCGGCGCTGGCGGCC
GCGGCCAATGGCTTCTCCGGCGCCGAGATCGAGCAGGCGATCGTGGCCGGGCTGTATGCG
GCGCACGCCGAAGGCCGGCCGTTGGATACCGAGCTGCTGATGAACGAGATCCGTGCGACG
CGGCCGCTGTCGGTGCTGATGGCCGAGCAGGTAGAGGCATTGCGGGCATGGGCGTCGGGT
CGGACGGTTTCCGCGGACGATTGAAGTGGAAGCGCAAAAGCAAAAGCGCTTGGCTGGCTG
CTCTTGAGGGCATGGGGGTCAGATCCGTTTTCCTCTGGAAAACGGATCTGACCCCAGTTC
GATTTCTATCCCTGGCAGATCTCATCCACGCATGGCGTGGATCGACCGTGTCGACCAAGG
TCGACACCTACCAACAGCCGCCGGAACCTGTCGAAGGCGGGGCACTGTGGGTTTGCGGGG
TGTGAGCCGCATGGATGCGGCGACCAAGCCCCCATGGATGGGTTTACGGCGGCCCCGCAA
ACCCACAGTGCCCCGCCATCCCGCAGGAAGCCCCCTGTTGCTTCGGCTGCTGCAGTTGCT
CCAGCCGTTGCCTCTGCGGGTGCCGGGTGCAACCCGCCCCCCCCCCTCCCTCAGGGCCAG
GCCGGCGGCGCGGCCGCCCAGGCCTGCTGCACTTCCGCCAGCGAGGCGCGCTCGTCGTCA
CGCCACAACGGCAACAACTGCGCAAAGCGGCTGCTGTCGCTCCATTGCGTCGGCTCGGTA
CGCACCGCTGCGGCATACCACTGCACCGCCTCCTGCTTCTGCCCGGCCCGCCACAGCGCC
AGCGCATAGGTGGGTGGCAGCCAGCCCGGCTTGCTCAGCGAACCACCGGCAGCGGCCTGC
CATTGCTCCAGGGCGGCTTCGGGCTGGCCCTGACGCAGCAGGTCCCAGCCGTAATTCCAG
CGCACGCTACGGCCCAGGCTGCCCTGCACCGGCGCATCCTTCAGTGCTTCGCGATACAGC
TGTTCACCCAGCTCGGTGCGGCCCTGCGCAATGGCCACCGACGCCAGCTGCACGGTGGCC
TCCACGGTACGCCGGCCGCGCTCGCGCTGTTTGAGCAGCTGCGCCACCAGCGCATCCCCG
TCGGACTGGACCACGATCATGGGCACGGCGGCCGCATCGCTGTCGAAGTAGAACTCCTGT
GGTGCCGGCACCGCCGGCGCGGCCCACACGGGGGCCGTTCCCGAGACCAGCAACATGCTG
CCCAGGATCTTTGCTGCAACTGACATCCCTTCTCCCCAGGCCGCAACCGCAGCCTCCCTC
TCTCTCCCCGATCCTAACCCCAGCATGGCCGCCGGCGCGAGTGCCGGGGCGGTCGGGCCT
CGCTGCTACAATTCGCGCCTTTCCCGCCGCGTGCCTGCACGCGGCCGGTGCCAGCCGATC
CTGACCGGGCCAGCCATGACCAGTACCGCGCAACTCACTTCGCCCTCTTCCGCCGACCTG
ATCGACCGTGACTACACGCTCGACCACAAGTACACCCGCAACGAGGGGCGGATCTACCTG
AGTGGCGTGCAGGCGCTGGTGAAACTGCCGTTGATGCAGCGGCTGCGCGACGCGCACGAA
GGCATCGACAGCGCCGGTTTCGTCAGTGGCTACCGTGGCAGCCCGCTGGGCGGCTTTGAC
CTGGAGCTGTGGCGCGCGCGCAAGCACCTGGACGCGGCCAAGGTGAAGTTCACCCCCGGC
CTGAACGAGGACCTGGGCGCCACCATGGTGTGGGGCACCCAGCAGACCAACCTGTTCCCC
GGCGCCAACGTGCAGGGCGTGTTCGGCATGTGGTACGGCAAGGGCCCAGGCGTGGACCGC
TGCGGCGACGTGTTCAAGCACGCCAATGCCGCCGGCACCTCGCGCCATGGCGGCGTGCTG
GCGCTGGCCGCCGATGATCACGCCTGCCGCAGTTCAACCCTGCCGCATGGCAGCGAGGAC
GAGTTCGTCAGCGCGATGATGCCGGTGCTGAATCCGGCCGGCGTGCAGGACATCCTGGAC
ATGGGCCTGCTGGGCTGGGCGATGAGCCGCTATACCGGCCGCTGGGTCGGCTTCAAGACG
ATCGCCGAGACGGTGGAATCGTCGGCCTCGGTCGAGGTCGACCCGATGGCGCGCCGCATC
GTGCTGCCGGAAGACTTCGAAATGCCTACGGGCGGCCTCAACATCCGCTGGCCGGACCCG
CCGCTGGACCAGGAAATGCGCCTGCACCGCTATGCGGTGAAGGCCGCACAGGCGTTCGCC
CGCGCCAACGGCATCGACAAGGTGGTGATGGACGCGCCGCGCGCGCGGCTGGGCATCGTC
ACCACCGGCAAGAGCTATTTGGATGTGCTGCAGGCGCTGGAATACCTGGGCCTGGACGAA
GCCGCCTGCGCCGACATCGGCATCCGCGTGTACAAGGTCGGCATGACCTGGCCGCTGGAG
CCGCAGGGCATCGCGCGCTTCGCGCAGGGCCTGGAAGACATCATCGTAGTGGAAGAGAAG
CGTGCCTTCATCGAGCGCCAGATGAAGGAACAGTTCTTCAACTGGCCGGCCAGCTGGGGC
CAGCGCCCGTCCATCGTCGGCAAGTACGACGAGAGCGGTGAGTGGATCCTGCCGTCCACC
GGTGAACTGACCCCGGCCACCATCGCCGGCGTGATCGGTCGCCGCATCCAGAAGTTCTTC
AACAACGCATCGATCGAGCAGCGCCTGCAGTGGATGCAGGAGAAGGAAGCCGAACTTGCG
TTGCCGCGCGCCAGTTTTCCGCGCGTACCGCACTACTGCTCCGGCTGTCCGCACAACACG
TCCACCAACGTCCCGGAAGGCTCGCGTGCGCTGGCCGGCATCGGTTGCCATTACATGGTG
ACCTGGATGGACCGCAGCACCGATACCTTCACCCACATGGGCGGCGAAGGCGTGACCTGG
GCCGGGCAGGCGCCATTCACCGATACCCCGCACGTGTTCCAGAACCTCGGCGACGGCACC
TACTTCCACAGCGGTTCGCTGGCGATCCGCCAGGCGGTCGCCGCCGGCGTCAACATCACC
TACAAGATTCTCTACAACGATGCGGTGGCGATGACCGGCGGCCAGCCGGTGGACGGCCCG
CTGAGCGTGCCGGACATTGCAAAACAGATGCGTGCCGAGGGCATCCACACCATCGTGGTG
CTGTCGGACAACATCGGCAAGTGGACCGGCCAGCGCGAGCACTTCCCCAGCGACGTCGAG
TTCCATGACCGCAGCGAGCTGGACGAAGTGCAGAAGCGCCTGCGCGAAGTGAAGGGTGTT
TCGATCCTGATCTACGAACAGACCTGCGCCACCGAGAAGCGCCGCCGCCGCAAGCGCGGC
AAGCTGGAAGACCCGCAGAAGCGGGTGCTGATCAATTCGCTGGTCTGCGAAGGCTGCGGC
GACTGCGGCAAGAAGAGCTTCTGCGTGTCGGTGCTGCCGAAGGAAACCGAGTTCGGGCGC
AAGCGCGAGATCGACCAGTCCAACTGCAACAAGGACTATTCCTGCGTGAACGGCTTCTGC
CCGAGCTTCGTCACCGTGCACGGTGGCCAGCCGCGCAAGGGCAGCAAGCGCGATGCGTCC
ATGCTGCTGGACAACCTGCCGGCACCGACCCTTCGCGACAGCCTGGAACAGCCCTGGAAC
ATCCTGATCACCGGCGTCGGCGGTACCGGCGTGGTGACCATTGGCGCGCTGCTGGGCATG
GCCGGCCACCTGGAAGGCAAGGGCGCGACCGTGCTCGACCAGACCGGCCTGGCGCAGAAG
GGCGGCGCGGTGACCACGCATATCCGCATTGCCCGTCGCCCTGAAGACATCCACGCCGTG
CGTATCGCCGCCGGTGAAGCCGACCTGGTGCTGGGCTGCGACATGGTGGTGGTCAACGAT
TACTGGGCGCTGTCGAAGGTGCGCGCCGGCCGTTCGCAGGTGGTACTGAACACCTACGAA
GCGATGCCGGGCACGTTCACCACCCGCCCGGACATGCAGTTCCCCGCCGCCGACATCATC
GCCGGCGTGCGCGTGGCACTGGGCGGCCAGGAACCACTGCTGCTCGATGCCACCCAGCTG
GCCACCGCGCTGCTGGGCGATGCCATCGCCGCCAACCTGTTCATCCTCGGCTACGCCTGG
CAGCAGGGCCTGGTGCCGCTGTCGTTCGACTCACTGATGCGCGCCATCGAGCTCAATGGC
GCCGCCGTGGCGATGAACCAGCAGGCCTTTGCGTGGGGCCGCCTGGCCGTGGTCGATCCG
CAGGCCGTGCAGCAGGCCGCCGGCCTGGTGCGCAACCGCCACACCGATGCCGAATCCACC
CCGGGCCCGCTGCATCCGCTGCCGCCAGGCGAGTGGGAGGGCAATGAATGGGGTGCCACT
GCGGCACCGCGCAACACCGGCGACGAACGCGAACTGCGCGGCCTGCCCTCGCACGGTGGC
GACGTGGCGTTCCTGCCGCTGGATGACGCCCGCCTGTCGCGCTCGCTGGATGAAATGATC
GAGCGCCGCGCCGCGTTCCTGGTCGAGTACCAGGACACTGCCTACGCCAACCGCTACCGC
CGCCTGGTCGAGCGCGTGCGCACCGCCGAAGCCGAGCGCATCGGCGGCTCCACGGCGCTG
ACCGAGACCGTGGCCCGCTACCTGTTCAAGCTGATGGCCTACAAGGACGAGTACGAAGTG
GCCCGCCTGTACACCAGCGGCGACTTCCAGCGCCGCCTGCAGCAGCAGTTCGAGGGCGAT
TACCAGCTGCGCTTCCACCTGGCGCCGCCGCTGTTCGCCAGGAAGGATGAGCAGGGCCGG
TTGCTGAAGAAGGAATACGGCCCGTGGATGTTCAAGGCCTTCGGCCTGCTGGCCAGGCTG
AAGTTCCTGCGTGGCGGCCGCTTCGACGTATTCGGGCGCACCGCGGAACGCCGCATGGAG
CGCAAGCTGATCGGCGATTACGAGGCCACCGTGCAGGTACTGCTGGACGGCCTGGATGAC
GACCGCCTGGCCCTGGCGGTGGAGATTGCCAGCATCCCCGAGCACATCCGCGGCTTCGGC
CACGTCAAGGAAGCGCATTTCGAGCAGGCCAAGGCGCGCGAAGCGGCCCTGCTGGCGCAG
TGGCGCAATCCGAAGGCGCTGCATATCGTGCAGGTGGCTTGAAGGGAGTGCCGGCCGCTG
GCCAGCATTCATCCCGGCAATCGGTTGCCGGCCAGCGGCCGGCACTACCGATGGTTTACC
CCAACCGCCACAGCAGCAGGCGGTTGTTGGCCGGCATCGCTACATCCCCCAGGCGGGTGA
ATCCGTGGTCGGCGGCCAGCGCCTGCACCGCTTCGCTATCGCGGATGCCGCTGCGCGGGT
CGCGCGCCTTCAGCCAGGCATCGAACTGCGCGTTGCTGTCGCTGCTGTAGCGGCCGCCGT
AGTTGAACGGGCCGTACGCCGCCAGCAGCGCGCCGCGACGCAGCACCGATGGCAGCGCGG
CGAACAACGCCTGCACGTGCGCCCAACTCATGATGTGCAGCGTGTTGGCGCTGAACGCGG
CGTCGAACGTGCTGCTCTGTGGCAGGCTGAGCCCAGGCGCCGGTGGCAGTTCCACCTGCA
GCGCCACCGCCGGCAGCAGGTTCAGCAGCGCCGCTTCCGCGCGCCAGGCCTCGATGCCGG
GCAGATGGTCCGGATGGTCGCTGGGCTGCCAGCGCAGCCAGGGCCAACGCTCGGCGAAGA
AGGCCGCGTGCTGGCCGGTGCCGCTGCCGATTTCCAGCACCCGATGGCGGTCGCCCATCC
ACGGGTCGAGTGCGGCGGCGATCGGTTCGCGGTTGCGCTCGCAGGCTTCTGAATGCGGCT
TGCTCGACATCAGGACGGTGTCCGGGCGGGGTCGGCCCCATTGTGCACGAGGGGGGTGTT
CCGAGCAGGGCTGCGCCCTGCACCTGCTTCAAGCCACAGCAACGGCAACAGCCAAAGCAA
CAGCAACAGCGGGCTTCCTGAGGGATGGCGGGGTGGATCCGGTGGCAGGGGACGCCGTAA
ATCCGTCCATGGAGGCTCGGTCGCGCCATCCATGGCGCTCACGCCCCTGCCACCGGACCC
ACCCCGCCTTCGACAGTTGGCCGCGATCTGTCGGAAACATCTTGGGGTCAGATCCGTTTT
CCGCAGGAAAACGGATCTGACCCCGAATTTCATTCGATATCTGACAGATGTGTCGACCAA
GGTCGACACCTACCAGCAGCGCACGGAATCTGTCAGAGGCGGGGCGGTGTGGGTGGGCAG
GACCGTTGGCGCCATGGATGGCGCCATCGAGCCCCCATGGGTGAGGGCGCTTTGCTTGCG
AAGCACTGCTTCGCAAGCGCCCGAACGCACAGCCGCCAGCGGCTGGGCCGGACCCCGGAG
GGGGGTTTACGGCGTGTCCTGCCCACCCACACCGCGCCGCCATCCCTCAGCAAGCCCGCT
GTTGCTGTGGCTGTTGCTCCGGCTCTGAGCAGGTGCAGGGCTGCAAGCCCTGCCGAAACA
CCCCCAACCATGACTGCAGTCACTTGCCCGGATGCCCCGCGCTGGCGAAAGTCGAGTGGT
TGACGTGATCGGCTCGGCCCGTTGCCGGCCGCACGCAAGCGAGAGAGAGAAACGCTGTGC
AACGACGTGAGTTCCTGGCTTTTTCCGGTCTGGGCCTGGCGGGCCTGCTGCTGCCGCATT
CCCGTGCCATCGCCGCCGAGCAACTGCTCGCCCCGGTCGACACCCTCCAGCGCAGGCGCC
TGGCGGACGTGGCGCTGGCCACCGCACGCACGGCCAAGGCCAGCTACTGCGATGTGCGCA
TCGGCCGCTACCTCAACCAGTCGGTCATCACCCGCGAGCATCAGGTCGGCAACGTGACCA
ACCGCGAATCGTCCGGCGTGGGCGTGCGGGTGATCGTCAACGGGGCCTGGGGCTTCGCTG
CCACCCACCAGCAGACCGAGGCCGCCGTACGCGCTGCGGTCGAGCAGGCGGCCGCGATCG
CCCGCGCCAACGCCAGCATCCAGACCCGGCCGGTGCAGCTGGCGCCGACACCGCCGGTCG
GGGAGGTGCGCTGGCAGACCCCCGTCCGCAGGAACGCGATGGCGGTGCCGATCCAGGACA
AGGTCGAACTGCTGCTGGCCCTCAATGCCGCCGCGCTGGATGCGGGCGCCGACTACATCA
ATTCCACCCTGTTCCTGGTCAACGAACAGAAGTACTTCGCCTCCAGCGATGGCTCGTTCA
TCGACCAGGACATCCATCGCATCTGGCTGCCGTTCACCGCCACCGCCATCGACAAGGCCA
GCGGCAGGTTCCGCACCCGCGCCGGCCTGTCCTCGCCGATGGGCATGGGCTATGAGTTCC
TCGATGGCGATGCGCGCGGCAAGGTGCACCTGCCCGGTGGCATCACCGCTTACCGCGATT
CCTACGACCCGGTCGAGGACGCCATTGCGGCCGCCCGCCACGCGCGCGAGAAACTGAAGG
CGCCGTCGGTGAAGCCCGGCAAGTACGACCTGGTGCTGGACCCGTCCAACCTGTTCCTGA
CCATCCACGAAAACGTCGGCCACCCGCTGGAGCTGGACCGCGTGCTCGGCTACGAAGCCA
ACTACGCCGGCACCAGCTTCGCCACGCTGGACAAGCGCGATGCGGGTTTCCGCTGGGGCA
GCGACATCGTCACCTTCTTCGCCGACAAGACCCAGCCGGGCAGCCTCGGTGCGGTCGGCT
ACGACGACGAGGGCGTCAAGACCCAGCGCTGGGACCTGGTGCGCGACGGCATCCTGGTCG
ATTACCAGGCCACCCGCGATGAAGCCCATATCCTCGGCCGCGATGCATCGCATGGCTGCA
GCTACGCCGATTCCTGGTCCAGCGTGCAGTTCCAGCGTATGGCCAATGTCTCGCTGGCGC
CGGGCAAGCAGCCGCTCAGCGTCGAGGACATGATCAAGGACGTGGAGAACGGTATCTACA
TCCACGGCCGGGGGTCGTACTCGATCGACCAGCAGCGCTACAACGCGCAGTTCGGTGGCC
AGCTGTACTACCAGATCAAGGACGGAAAGATCGCCGGCATGGTCGAGGATGCGGCCTACC
AGATCCGCACGCCGGAATTCTGGAATGCCTGCACGGCCATCTGCGATGAACGCGATTTCC
GCCTGGGCGGTTCGTTCTTCGACGGCAAGGGCCAGCCCGGCCAGGTCTCGGCGGTCTCGC
ACGGTTCGTCCACCACCCGCTTCAACGGCATCAACATCATCAACACCGCGCGCAGTCTCG
GCGCTTGAGCCACCCATCCTTCGACATGGAGAGCAGCCTTGCAAAGACGTGACTTCCTGG
CCCTGACCGGGCTTACCGCGGGCGGGCTGATCGTGCCCTCCTTCTTCGGCAAGGTGATCG
CCGCCGAGCAGCTGCAGTCCAGCCTCGACCCGGCATTGAAGAAGCGCCTGGCCGACGCGG
CGCTGCAGGCGGCGCGCAGCGCCGGTGCCACCTACTGCGACGTGCGCATCGGCCGCTACC
TGCGGCAGTTCGTGATCACCCGCGAGGACAAGGTGCAGAACGTGGTGAACACCGAGTCCA
CCGGCGTGGGCATCCGCGTGATCGTCAACGGCGCCTGGGGCTTCGCCGCCACCAACGCAC
TGGGTACCGCCGACGTGGCCAGGGCCGCGCAGCAGGCGGCGGCCATCGCCAAGGCCAATG
CCGGCGTGCAGACCGCACCGGTGCAGCTGGCCAAGGCGCCGGGCGTGGGTGAAGTGAGCT
GGCGCACGCCGATCCGCAAGAATGCGATGGAGGTGCCGATCAAGGACAAGGTCGGCCTGC
TGCTGGACGTCAACGCTGCCGCAATGGGCGCTGGTGCCAGCTTCGTCAACTCGATGCTGT
TCCTGGTCAACGAGCAGAAGTACTTTGCTTCCACCGATGGTTCCTATATCGACCAGGACG
TGCACCGCATCTGGGCGCCGATGACGGTCACCGCCATCGACAAGAGCAGCGGCAAGTTCC
GCACCCGTTCGGGCCTGTCCTCGCCGATGGGCCTGGGCTACGAGTACCTGGACGGCGCCG
CCGCCGGCAAGGTGGTCAGCCCGAATGGCGTGGTCAACTACAGTTCTTCCTACGACATGA
AGGAAGACGCCATCGCCGCCGCCCGGCAGGCGCAGGAAAAGCTGAAGGCCCCGTCGGTGA
AGCCGGGCAAGTACGATCTGGTGCTCGATCCGTCGCATACCTGGCTGACCATCCACGAGT
CGATCGGCCACCCGCTGGAACTGGACCGCGTGCTCGGCTACGAAGCCAACTACGCCGGCA
CCAGCTTCGCCACCCTGGACAAGCGCGAACAGCATTTCCAGTACGGCAGCGAGCTGGTCA
ACATCTTCGCCGACAAGACCCAGCCCGGCAGCCTCGGCGCGGTGGCATACGACGATGAAG
GCGTGAAGTGCAAGCGCTGGGACCTGATCAGCAACGGCAAGCTGGTGGACTACCAGACCA
TCCGCGACCAGGCCCACATCCTCGGCAAGACCGAGTCCGACGGCTGCTGCTATGCCGACT
CGTGGTCCAGCGTGCAGTTCCAGCGCATGGCCAACGTGTCGATGGCACCGGGCAAGACGC
CGCTGAGCGTGCCGGACCTGATCAGGGACGTGGAGAACGGCATCTACATCATCGGTGATG
GTTCGTTCTCGATCGACCAGCAGCGCTACAACGCGCAGTTCGGCGGCCAGCTGTTCTACG
AGATCAAGAACGGCCAGATCACCCGCATGCTGGAAGACGTGGCCTACCAGATCCGCACGC
CGGAGTTCTGGAACGCCTGCACCGCCGTGGCCGACGAACGCGACTACCGCCTGGGCGGTT
CGTTCTTCGACGGCAAGGGCCAGCCGGGACAGGTCTCGGCGGTCTCGCACGGCTCGTCCA
CCGCGCGCTTCAACGGCATCAACGTCATCAACACCGCACGCAGCCTCGGCTGACCGGTCA
GGAGCCCTTACACCATGAGTATCTTCACCGAAGCCCAGGCCAAGGCCATCCTCGACAAGG
TCATCGCCCTGTCCAAGGCCGACGAGTGCACCGCCGTGCTGGCCGGCGCGATCAGCGGCA
ACATCCGCTTCGCGCTGAACAATGTCTCCACCAGTGGCATTGTCGACAACACCGAACTGG
CAGTCACCGTCGCCTTCGGCAAGCGCGTCGGCACCGCCTCGATCAACGAGTTCGACGATG
CCGCGCTGGAACGCGTGGTGCGCCGTGCCGAAGACCTGGCCCGCCTGGCCCCGGAGAACC
CGGAGTTCATGCCGGCCATCGGCAAGCAGAGCTACCGCGCCAGCCCCACCTTCAGCGAAT
CCACTGCTGCCATCGATCCGGCGTTCCGTGCCAAGGTCGCCGCCGATTCGATCGCCCCGT
GCCGTGGTCACGGCCTGATCGCCGCCGGCTTCCTCGAGGACGGCCAGGGCTTCCAGGCCA
CCGCCAACAGCAACGGCAACTTCGCCTACCAGCGCACCACCAACTTCGATTACACCTGCA
CCGTGCGCACTGAAGATGGCCGCGGCTCGGGCTGGGTCGGCCGCAACCTGAAGGATGCGG
CCGACTTCAAGGCCGACCAGGACATCCGCATCGCCATGCGCAAGGCCACCGAGTCGGCCG
AAGCCAAGGCGCTGGAACCGGGCAAGTACACGGTGATCCTGGAGCCGGCCGCAGCGGCAG
GCCTGATCAGCTTCATGATGAACTTCTTCAGTGCGCGCTCGGCCGATGAAGGCCGCAGCT
TCCTGTCGAAGAAGGGTGGTGGCAACAAGCTGGGCGAGCAGGTCTACGACCCGCGCGTGA
CCATGATCGCCGATCCGTGGCATCCGGACGCACCGGTGCTGCCGTGGGACAACGAAGGCC
TGCCGCGCGAGCGCATGGCCATCATCGAGAACGGCAAGATCGCCAACCTGGACTACTCGC
GCTTCTGGGCGCAGAAGCAGGGCAAGACCGCCAAGGCCTCGCCGGGCAACCTGCTGATGA
GCGGTGGCGACAAAAGCACCGCCGAGCTGGTGCGTGGCACCCAGAAGGGCATCCTGGTCA
CGCGTACCTGGTACATCCGCATGGTCGATCCGCAGACGGTGCTGCTGACCGGCCTCACCC
GCGACGGCACCTTCTACATCGAGAACGGCCAGATCAAGCACCCGGTGAAGAACTTCCGCT
TCAACGAGTCGCCGGTGATCATGCTCAACAACATCGAAGAGCTGGGCAAGCCGGTGCGTG
TGGCCGGTGATGAGTCCAGCTACGTGATGATGATCCCGCCGATGAAGCTGCGCGATTTCA
CCTTCACCTCGCTGTCCGACGCCGTCTGATGGATCGCCGGGCCTGCCTGCGCTGGTTGGC
CGCTGCCGCTTCGGCGGCGGCGCTGCCGGCCTGGGCACAGGCAGGCCCGCGCAGTTCGCG
CTACGACTTCTGGTTCACCCGCCTGCAGTACGACTCCGGTGACTGGGACGTGGACGCGCG
CATGCCGTCCAACCTGATCACCTCGCTGATCGACTACACCTCGCTGCGCGTGGACCCGCA
GGAGCACGTGGTGGCACTGGCCGACCCGCGCATGCTGGAAGCGCCGTTCTGCTACCTGGC
CGGCCACACGCTGGTGGAGTTCAATGCCGCCGAGCGGCAGAACTTCGTGCGCTATGTGCG
CAATGGTGGCTTCGTCTTCGTCGACGACTGCAACCACGATATCGATGGGCTGTTCGCCAC
CTCGTTCGAGGCACAGATGGGCCGCCTGTTTGGTCCCAGGGCACTGCAGAAGCTGCCCAA
CAGCCACCCGCTGTACCGCAGCTTCTTCCGTTTCCCCGATGGCCCGCCGGCCACCAGCTT
CGAACTCAACGGCTGGGGCGACGACCTGGTGCACGACTACCTGAAGGGCATCGAGATCGA
TGGCCGCCTGGGGCTGCTCTACAGCAACAAGGACTACGGCTGCGAGTGGGACTACGACTG
GCGCAACAAGCGTTTCCTGGCCGAAGACAACACCCGCTTCGGCGTCAACATCGTGATGTA
CGCGTTGAACAATTGATAGGACCGGCACGCCCATGACTTCCCCCGACCTCGATTCCCTGT
TGCCACGCCTGGATGCGCTGCGCGCCGCGCTTGCACGCGCCGTGGTGGGCCAGCACACCG
TGGTCGAGCAGCTGCTGATCGGCCTGCTGGCCGGCGGCCACTGCCTGCTGGAAGGCGCGC
CCGGGCTCGGCAAGACCTTGCTGGTGCGCTCGCTCGGGCAGGCGCTGGAACTGCAGTTCC
GGCGCGTGCAGTTCACCCCCGACCTGATGCCCAGCGACATCCTCGGCACCGAACTGCTGG
AGGAAGACCACGGCACCGGCCATCGCCATTTCCGTTTCCAGCAGGGCCCGATCTTCACCC
ACCTGCTGTTGGCAGACGAACTCAACCGCACCCCGCCCAAGACCCAGGCCGCACTGCTGG
AAGCGATGCAGGAACGCACGGTCAGCTACGCCGGCACCACCTACGCACTGCCGGCGCCGT
TCTTCGTGCTGGCCACGCAGAACCCGATCGAGCAGGCGGGTACTTACCCGCTGCCGGAAG
CGCAGCTGGACCGCTTCCTGCTGCACGTGCTGGTGGATTACCCCAGCGAGGACGAGGAGC
GGCAGATCCTGGAACAGACCACCGGCGGCGCCACCGACGCGGTGCCGAAGGTGATGGATG
CAGAGGCGGTGATCGCGCTGCAGGCCGCCGTACGCCAGGTGCATGTCAGCCCGGATGTGC
TGGCCTGGATCACCCGCCTGGTGCGCGCCAGCCGCCCAGGCGAAGGCGCACCCGCCGCGA
TCAACCAGTGGGTGAAGTGGGGCGCGGGCCCGCGCGCCGGGCAGTCGCTGGTGCTGGCGG
CAAAAGCGCGCGCATTGCTGCAGGGCCGCTTTGCCGCCACCCGCGAGGATGTGCAGGCGC
TGGCCGCGCCGGTGATGCGCCATCGCCTGCTGCTGTCGTTCGCCGCCGAGGCCGAGCAGA
AGCGTGCCGACGACGTGGTCGCCGCCCTGCTGCAGGCCGTGCCGTTCCCGGGTTGAGCCA
CGCGTGAACGCCGGTACCCCGCTGACCTTGCCACCGGAACTGCGTGCGCGCCTGCGCACG
CTCCGCGTGCGGCCACGCCTGGCCAGCGGCGCCAGTGGCATCGGCCAGCACGCCAGCCGC
AGCCGCGGTGCCGGCCTCGAATTCGCCCAGTACCGTGCCTACGAACCAGGCGATGAGCTG
CGCCAGATCGACTGGAAGCTGTATGCACGCTCGGACCGCTTCTTCGTGCGCGAATCCGAA
CGCGAAAGCCCGATCACGGTCTGGCTGCTGCTTGATGCCACCGCCTCGGCCGGCCAGGCC
GATCGCGCGGCACCGCAGCGCACCCGCCTGGACCACATGCGCGGTGTGGCCGCCTGCGTG
GTGGAACTGGCCCTGCAGCAGGGCGACCGTTTCGGCCTGCTGGCGATCAATGGCGATGGA
CTGCAGTTGGTGCCCGCAGCGAACGGCGCACGCCAGCGTGATCGCGTGCACCTGCAACTG
CATGCGCTGCAGGCGCGTGGCGGCTGGCCTGTGGCCGATCGCCTGCGCCCGCTGTGGGAG
CGCGTGCGCCCGGGCGACCTGCTGCTGGCGATCGGCGACGGTTTTGACGAGGCCGGCATT
GTGCTGCTGGAACAACTGGCCAGCGCACGCCGCGAAGTGGCACTGCTGCAGATCCTCACC
GCCGACGAGCGTGACTTTCCCTTCGACGCAGGCCATCGCTTCCGCGATCCGGAGACCGGC
GAGGAACTGCTGGGCGATGGCGCGGCGATCCGCACCGACTACCTGCAACGCTTCGCTGAC
GCACGCAACGCATTGCAGTCGCGCCTGCAGGCCAGCGGCATCGCCAGTGCCACTGGCTGG
CTCGACCAGCCGCTGGACCAACCACTGCAGGCACTGTTTGGCCGCAGGGGCGGCGCATGA
CCCTGCTGTTCCCGTTGGGCCTGGCCGCGCTCGCTGCAGGGTTGCTGCCGCTGCTGATCC
ACCTCGCCCGCCGCCATCCGTACACACCGCTGGATTTCGCCGCGCTGCGCTGGCTGCGTG
CACAGATCCGGCCGCGCCAGCGCATCCGCTTCGATGACTGGCCGTTGCTGCTGGTGCGCC
TGCTGTTGCTGGCCGCGTTGGCCTTGCTGCTGGCACGACCTGCATTGACCGGGCCTGCGC
CAGCCCCCACTGCGTGGACGGTCGTAGCCCCAGGGCTGGACGCGACCGCACTACGCGGCA
CCGCCGAAGCGGGCAACTGGCATTGGCTGGCGCCCGGCTTCCCGGCCATTGATCAAGTGC
CACCCGCGTCCACGGCTTCCCTGCCCAGCCTGCTGCGCGAACTGGACGCACAGCTGCCTG
CGGGCACCGCATTGACCGTGCACGTTCCCGATCCCCTGCCCGGCCTGGACGGCGCACGCC
TGCAGCTGTCGCGCGAGGTGCAGTGGCGTCCGCAGCCGATACCGGTGAGTGAGCAACCGA
GTGCCGCAACGTTGCCGCGCCTGCGCGTGCACAGCGATGCTTCGGCCGTCGTCCAGCACT
GGTTGAATGCACTGCAGCGCGCGTGGGGCAGGCAGGCGCCGCTCGCGCCTCTGGTGGCGG
ATGCGCTGCCCGAACGCGGCGAGATCGGCGTGTGGAGCCGCACTGGCGCACTGCCGGCAA
ACTGGCAGGCGTGGCTGCAGGACGGCGGACGTGTAGTGACTGCCGGCAAGCCTGCCGCCG
AGGCCAGCATCCTGCTGCGCAACACCGAGGGCACCCCGCTGCTGTGGCAGCAACGCATCG
GCCACGGTGTCCTGCTGTCTCTGCCCGGCGACTGGGATGCCTCAGGCAACGCTGCGCTGC
GCGATCCGCAGTTGCCACGCGTGCTGCTGCTGGCTCTGCAGCCGCCTCCACTGCCACGCC
TCGGCGATGCCCAGGACCAGGCCCCCCGCCAGGCAGCACTGCCTGCGGCAACGCCGCCGC
TGCGCAAGCTCACCCCGTGGTTGCTGCTGGCCATCGTGCTGCTGTTTGCGCTGGAACGCT
GGATGGCCAGCAGTCATCGACGCAGGGGGCCCGCATGATCACCCTGCAGCTCGCCTGGCA
GCACGCGCGCCGCCGCCGTGCGCTCGTCACCCTGCTGCTGGGCCTGCCGTGGGCGCTGGC
CGCAACGGTGCTGGCGCTGCGCCTGGCGGGCTTCGATATCGCCTGCGTGATCGGCACCAT
CGGCCTGCTTGCCTGCGCAGCGCTCGCCACGGCACGCTCCCGCCAGCTGGACCCGCAGTG
GTTGCAGCGCCAGCTCGATGGCAGCGGCGCCAGTGAGGACAGTGCCGACCTGCTGTTTGC
CGATGCGCTTACCCTCAATCCGCTGCAGCAGCGCCAGCGCGCGCATGTGCTGGCCACGCT
GGAACGCGCGATGCCGGAACTGCGTCCGCGCTGGCCGCGTGGAGCATTGGCGCTGTGCTG
GATCGCAGGCCTGGCCATCGTTGCGCTGGCATTCGGCTGGCCACGTTCCAGCCCCGGCTC
CGCGCCGGCCCGTGCGTCGGCGCCTGGCAGCACGGCTGCCGCGGGCCCACTGCACCTGCA
GTCCACCCGCATGCGCATCGACGCGCCGGCCTATACCGGCCAGGCCACGCTCACCCAGAA
CGCACTGGATGCCAAGGTCGCCGCCGACAGCCGGCTGTCGTGGTCGTTGCGCTTCGATCG
CGCACCGGACAAGGCATGGCTGCAGTTCCACGATGGTCGCCGGTTGCCGCTGAACGAACA
CGATGGCCAGTGGCAGGCACAGGATGTGGCGCGCACGCCGGTGCTGTACCGCGTGGTGAG
CGAGCCGGCGTTGGCCGGAACCGACCTGCATCGTCTGGACGTGGTCGCCGACCGCGCGCC
CGGCGTACGCGTGCTGGAGCCGGCCGCCAGCCTGGTGCTGGGCACGCCCGGGCAACGCCA
GTGGTCGTTGCGCTTCGAGGCCACCGACGACTATGGCGTAGCCGCGCAGGCAACGCTGTC
GATCACCACCACCCAGGGCAGCGGTGAGAACATCACCTTCGTGAAACGCAGCGTGACGCT
TGCCGGCAGCGGCGAAGCCACCGCGCGGCGTTTCGCCCACACGCTTGATCTGGCTGCGCT
GGGCGCGCAACCGGGCAACGATGTCATCGCCCAGCTGGAAGTGCGCGACAACCACGCGCC
AACACCGCAGACCGGGCGCAGCAGCAGCGTGATCCTGCGCCTGCCCAGCGCCGAGGTTGC
ACTCGGTGCCGAACTGGAAGGCCGCATCAAGAAGACCCTGCCGGCCTATTTCCGCAGCCA
GCGGCAGATCATCATCGATGCCGAAGCGCTGATCCGGCAGCGACGCAGCCTCGCCGCCGA
GGACTTCGTGAAACGCAGCGATGCGATCGGTGTCGACCAGCGCATCCTGCGCCTGCGCTA
TGGCCAGTTCCTGGGCGAAGAAAGCGAAGGTGCACCGAAGCCACCGCCGACCAGCGACCT
GCCCACCAGCGATGCGCCGACCGCAGACAGCCACGACGACGAACACGATCACGACGATGG
CGCCGAGGCCGGTGCGCACGACGCGCATGGCCACGACCACGGCGGCAAGGCGTCCAATGC
CGATGCGCCACCGGTGTTCGGCAGCGCCACCGATGTGCTGTCGGAGTACGGCCACACCCA
CGACCATGCCGAGGCCGCGACCCTGCTCGACCCACAGACCCGCGCCACGCTGAAGGCCGC
GCTGGACCAGATGTGGTCGGCCGAAGGCGAGCTGCGCCAGGGCCGTCCGGAGCAGGCACT
GCCGTTCGCCTACAAGGCACTGGGGTTCATCAAGCAGGTGCAGCAGGCCGAGCGCATCTA
CCTGGCACGGGTGGGGCCGGAGCTGCCGCCGATCGATGAAGGCCGCCGGCTGGGTGGCGA
TCGCGCTGGGCTGGCCAGCCGTGAACTGCCGTTGGCCGCCCGCACCCCGCCCGACCCGGC
CATCGTCGAAGCGTGGCAGCGCCTCGGCGATGACACCAGCGTGCCCGACCTCGACGCACT
CGCCAGCTGGCAGCAGCGCAATGCCGCCTACCTGCCCGACGCACTCGATCTGGCTGCCGC
CATCGAGCAGCTGCGCATCGAACCCGGTTGCCGCGACTGCCGCCAGCGCCTGCGCGCGCA
GCTGTGGCGGGCGCTGCAGCGTCCATTGCCGCAGGCGATGCGGCGCAGTGCCGCCGATGC
GATGGGGCAGCGGTACCTTGATGCGCTGGAGGCACAGCCATGAACGCCTCCGCTGTGAAC
CTGTGGATTGCGCTGGCACTCGCCCTGATCGTGGTCATCGCCAGCGTGCGCCAGCTGCGT
GGCAATGCCGCGCGTCGTGGCCGCCAGTGGATCGTGATTGCGCTGCAGCTGATCGCTGCC
ACGCTGCTGTACTTCTGCCTGGTCCCGCCCACCGGCCAGCAACCCGCGGTCGGCCTGGTC
GTGCTGGGAATCGATGCCGACAAGGCCGGCGCGCTGCCGGCCAGCGCAGGCCCGCGGCTG
CTGTTGCCGGAGGCTGCCGATGTGCCCGGTGGCCAGCGCGTGCCGGACCTGGCCACGGCG
CTGCGCCAGCATCCGGCTTCCACGTTGACGCTGGTCGGTGCCGGCCTGGTCGCGCGTGAC
CGCGACGCGGTACTGCCACGCGACGTGCGCTGGCAGCCGGTAGCTCCGACGCGCGGGTGG
ATCGCGCTGCAGCCACCCGCCGACACCGCGCCCGGCGCACGCTTCGACGTGCATGCACAG
GCGCGCGGCGTCGCCAAGGCCAAGGCGGAACTGCTTGACCCCGCCGACAGCGTGGTCGAT
CGCGTGGACGTTGCCGAGGACGGTCACGTGCAGCTCAGCGGCATCGCCCGCGCCGAGGGC
CGCAGCGTGTTCCAGCTGCGCCTGCTCGATGCCGGCGGTCATGTGGTGGACAGCGCGCCG
GTACCGCAGCAGACCCTGCCGGCGGCACCGCTGCGCATGCTGGTGCGTGCCAGTGCGCCG
GGCCCGGAGCTGAAGTACCTGCGCCGCTGGGCCGCCGATACCGGCATCCGCGTGCAGGTA
CAGGCCGATACCGGGGCAGGTGTCAGCGTGGGGGATGGCGCGGTCGCGCTGGATGCAGCG
TCACTCGCGCGCAGCGATCTGTTGCTGCTGGACGAGCGCAGCCTGACCGCATTGAGTGCC
GGCCAGCTGGCTGCCGTGCGGCAGGCGTTGCGTGACGGCCTTGGCGTTCTGTTGCGCAGT
GCAGGCGCACCTGCAGCCGGCGCGCGCCAGCGCCTCCGCGATCTGGGCCTGCCAGTGCAG
GGCGATGGCAGCAGCCACGCCCTCGAACTTCCCGGCGATGGCGACAGCGCGGTCCTCGCC
GCACGACGCGGCCCGCTCGCCGCCGGAACGCTGCCGACCGGCTACGGCGAGGAGGCTGAC
CGCAGCTCGCACAGTGCGCCCCTGCCCGCGCTGGAAGCACTGGCGCTGCAGGCGCCAGGC
AGCAACGCCCTGCTGCGGGATGGGTCGGGCAAGGCCGTCGGCGGCTGGCGCGCTGCCGGC
AAGGGTCGCATCGGCCTGCTGCCGATCACCGACAGCTGGCGCTGGGTGCTGGCCGGACGC
GATGATCGCCACGGTGAACTCTGGAGCAGCGTCGTCGCCACGCTGGCGCGCGCGCAGGGC
AGCGGTGATGCGCTGTGGTCGCCGCAGACGCTCGGCTGGGCGGGCGAACGGCAGGCGCTG
TGCGGCGTGCAGGCGCCACTGCAGGTCTTCAACGCGCGCGGAGACAGCGTGCCCCTGATC
GTTGACGGCGCAACGTCGACCCTGCGCTGCGCCGGCTGGTGGCCGCGCGAGGCGGGTTGG
CAGCGCCTGCAGCACGGCGACACCACGGTCTGGCGCTATGTGTTCGACCCGAAGGCCGCA
CCTGCACTGCACCAGCAGGCGATGATCGATGCAACCACGCGGGCGTTGGCCGTCAGCGGG
CCGACGAACACGGCGATGATGCAGCCCGTGCCGGGCTCGCGCTGGCCCTGGTGGCTGGCG
TTCACGGTGTGCGCTTCGCTGCTGTGGTGGCTGGAGCGGCGGCGCTGACCCTGGGTCGGA
TCCCTTTCGCCCACGACAGGGCTCTGACCCCTCCGTCATGCGGCCTTCAGCGTTTCCCCG
CGCGCCGGTACACGCCGTTGAAGCGCACGTTCATGCCACCGCATTCGCTGTTGTCGGCCA
CGATCAGCACCTCGCCCAGCGAGTGCACGCGCACCCGGCACGTGTCCTCGACGAACTCGA
CATCAGCACCACGCGGCGTCGCGCGCGCTTCCACCTGGCCCATGTTCGGGCCATACGGGC
GCTGTTCCGGCGTGGGGTTGGCAGAGGGCCAGTAGGCGTCGCCATCCACATGCAGTTGTC
CACCCTGCACGGTGATGCGCAGGCCGTTGTCGCCGTCTTTCCAGTGGCCCACCCAGTCCT
GCAGCGTTGGCACGGCCACCGGCAACGGCTGCAGCTTGCTGCGGTCCACCCAGCCGGCGC
TGCCGCCCACCTTGTTCGGGAAGAACGCACAGCGGTAGCGGCCAAGGTCGCGACCGGTCA
CCACCGTATCGCCGTTGACCACATAGCTGCGCTGGCGGCAGGCCGGTTCGCCCTTGGCGG
GGCACCCGTCCATGTCGCCGAGCAGATACAGGCGCGGTGCGTCGACCACCCGCGCCAGCG
CGAACCGGCTCTGTTCGGAGGGGAACGCGCCATTGCGGCACGCGCCATCACCGGCGATGC
CGGCAGCAAAGGCGGACGCGGGCAGCAATGCAGCCAGCAGGCAGAACGAACGCAGGAACA
TGGCAGCGCTATCGGTTGAGGAACCGGCAGGATATACCGGCCTACTTCACCGGCGGTGCA
TCACCGGCATCCTGCTGCTGGGAGAACCGCAGCGCACGCTGCCGCTGTTCGGCACTGAGC
TCAGGCGGTGGCCGGGCGATGGCGGACTGGATCTGGTCGGGGCCACCGGTGAGCTTGTTC
AGGCCCCGGCCCGCCGCCAGCACGCCCTTGACCACGCCCATCATGATGTAGCCGCCGCCC
ATGCTGACCTGCTCCGGTGACGGTGGCTCGCTCCAGTCGCGGCTGAAGCGGTTGTCGCCG
AACTTCACCGGGTTCTTGAAGCGGTACAGGTCCAGCGGCTCGTCGTCGGGCTTGAGTGCA
CGCACCTCGCCGAGGGTGGTGACGTTGTCCTGCGGCAGGGCGGTGGAGATCGGCGCGGTG
GCTGCTGCCGGGGCATCAGCAGGGGGAACGGGTGCAGGATCGGGCACCGACACCGGCGCG
GCCTGCTGCGCCTGCGCGATGCCGGCCAGCAGCATGCCGGCCAGGAGTGCTCCCTGCGTT
CCACGTCGTGCCACAGCCATCCGCCCTGTTGGTTGCGTCCAGCGCCCAAGGATACGGATG
CCGGCTTCAGATTTCGTTGCTGCACTGGCAGCTGTTCAGCCAGGGGAGATGCGGCGGCGC
CACGGGACGCGAGCACTGAACGGTTCACGCCCTCCGTGTGCGATGTCTCACATCCTGAGA
CGTGGATGTGGTGCCATGTGACCCCTCGCAATCCGTCCCGGCTCCACTTTCCATGGCTTA
CGAACTCGCCAAGCGCACCGCCGATGCCGAGCAGAAGCTCGCCACCCGCGATGGCCTGCC
CGCCCGTGACGGCGCCCTGCTCAGCGCGCGCCTGCAGCGCCGCTACCAGGACCGCATCAC
CGGCAGCTTTGCCATTCCCGGCCGCGAGGGCCGCTATGCCCCCATTCCCGATGCGGTACC
GTCGGCCCTGGCCGCGGCCCTGAAGGCACGCGGCATCGAGCAGCTCTACAGCCACCAGGC
CGAGGCCTGGGAGGCCAGCCAGCGTGGTGAGCACGTGGCCATCGTCACCCCCACCGCCAG
CGGCAAGTCGCTGTGCTACACCCTGCCCGTGGTCAGCGCGGCGATGCAGGACAAGGCCAA
GGCGCTGTACCTGTTCCCGACCAAGGCGCTGGCACAGGACCAGGTGGCCGAGCTGCTGGA
ACTCAACCGTGCCGGCGATCTGGGCGTCAAGGCCTTCACCTTCGATGGCGATACCCCGGG
TGATGCGCGCCAGGCGATCCGCCTGCATGGCGACATCGTGGTGTCCAACCCGGACATGCT
GCACCAGGCGATCCTGCCGCATCACACCAAGTGGGCGCAGTTCTTCGAGAACCTGCGCTA
CATCGTCATCGACGAAGTACACACCTACCGCGGCGTGTTCGGCAGCCACGTCACCAACGT
GCTGCGCCGGCTCAAGCGCATCTGCGCGTTCTACGGCGTGCAACCGCAGTTCATCCTGTG
CTCGGCCACCATCGGCAATCCGCAGGCGCATGCCGAGGCGTTGATCGAGGCACCGGTCAC
CGCGATCACCGAATCCGGTGCGCCCAGCGGACCGAAACAGGTACTGCTGTGGAACCCGCC
GGTGATCAATCCGGACCTGGGCCTGCGCGCCTCGGCACGCTCGCAGAGCAACCGCATCGC
GCGCATCGCGATCAAGTCCGGGCTGAAGACCCTGGTGTTCGCGCAGACCCGGTTGATGGT
CGAAGTGCTGACCAAGTACCTGAAGGACATCTTCGACCACGACCCGCGCAAGCCGCCGCG
CATCCGCGCCTACCGTGGCGGCTACCTGCCCACCGAGCGCCGCGAGACCGAGCGTGCGAT
GCGCGCCGGCAACATCGACGGCATCGTCAGCACGTCGGCGCTGGAACTGGGCGTGGATAT
CGGCAGCCTGGACGTGGTCATTCTCAATGGCTATCCCGGCAGCGTGGCCGCCACCTGGCA
GCGCTTCGGCCGCGCCGGTCGCCGCCAGCAGCCGGCGCTGGGGGTGATGGTGGCCAGCTC
GCAGCCGCTGGACCAGTACGTGGTGCGGCATCCGGACTTCTTCGCCGAGGCCTCGCCCGA
ACATGCACGCATTGCACCTGACCAGCCGCTGATCCTGTTCGACCACATCCGCTGCGCAGC
CTTCGAACTGCCGTTCCGGGTTGGCGATGGCTTCGGCCCGATCGATCCGGAAGTGTTCCT
GGAAGCGCTGGCCGAAACCGAAGTCATCCACCGCGAAGGCGAGCGCTGGGAATGGATCGC
CGACAGCTATCCGGCCAACGCGGTGAGCCTGCGCGCGGTGGCCGACGGCAACTTCGTGGT
GGTCGACCGCAGCGACGGCCGCCAGCAGATCATCGCCGAGGTCGATTATTCCGCCGCCGC
ACTCACCCTGTACGAAGGCGCCATCCACATGGTGCAGTCCACGCCCTACCAGGTGGAGAC
GCTGGACTGGGACGGCCGCAAGGCCTATGTCACCCGCACGCATGTGGATTACTACACCGA
CAGCATCGACTTCACCAAGCTCAAGGTGCTGGACCGTTTCGACGGTGGCGTGGCCGGCCG
TGGCGATTCGCACCATGGCGAAGTGCACGTGGTGCGTCGCGTGGCCGGCTACAAGAAGAT
CCGCTATTACACCCACGAGAACATCGGCTATGGGCCGGTGAACCTGCCCGACCAGGAACT
GCACACCACTGCGGTGTGGTGGCAGCTGCCGCAGGCGCTGCTGCTGCGCGCGTTCGCCAG
CAAGCAGGATGCGCTGGATGGCTTCCTTGGCGCCGCGTATGCCCTGCACATCGTCGCCAC
CGTGGCGGTGATGGCCGATGCGCGCGATCTGCAGAAGTCAGTCGGCAACGGCGATGGTGC
CTGGTTCGCGATCGCCGACCAGAGCGGCCGTGGCCAGCTGCGCGGCAGCGAAGGCGACCC
TGGCGCGGTGGAGCTGCTGCAGGAGTTCGTGCCGACCGTTTATCTGTACGACAACTTTCC
TGGCGGCGTTGGCCTGAGCGAGCCGCTGTGGCAGCGCCAGGCCGAGCTGGTGCAGCGCGC
GCGCGAACTGGTGCAGCGTTGCGACTGCAAGGCCGGTTGCCCGGCCTGTGTCGGCCCGGT
GCTGGCTGCACAGGAGGAAGATGAAACCTCGCCGCGCGCGCTGGCGCTGCGCGTGCTCGA
CCTGTTCGACGCAGAAGCCTGCCAGCACGTGCGCGACCTGGTGGTGACCACGCGCGAGCC
GATGGAGCTGCTGGCACCGTGAGCCTGAGCCTGGACAAGCTGCGCCTGCTGCGGAAGCAG
GCCGGCGACCCGAAAGCAGTCACGCCGGTGGCACCCGAGCCGCCCCCCCCGGCGCCGGCC
CCGGTAGCCGCCAACGATGCACAGCAGCCACCGGCAGAGCGCTCGGTGTTCGCCTGGGTC
GAACAGGAAATCCGCCACAAGCCGACCGGCGCTGCCGCGCCTGTGACGGCCGCCGCACCG
TTGCGTCGACCGGAAGTGGGCAGCCTGCACCGCCTGCTCGGCCTGCGCTCGCGTGGTGGA
GCCGCACCGGCACGCGCCAGTGCCCAGGATCGCCAGCTCCCCGGCGAGGAAATCGCGCCG
GGACTGTTCCTGATCGAGTCGCTGCAGCCGCAACCGATTCCCGCAGAACCGCTTTCCCTG
GCTTTCGCCAGGCGCGAGCACGAGCACATCGCCGCGCGCGACCTGCTGTTCTTCGATACC
GAGACCACCGGCTTGGCCGGCGGCACTGGCACCCGCGCCTTCATGATCGGCGCCGCCGAC
TGGCACGTGTGCCCGCAGCGTGGCGAAGGCCTGCGCATCCGCCAGTTGCTGATGTCGACG
ATGGCCGCCGAGGACGCGATGCTGGCCACCTTCGCCCGCTGGCTGCAGCCGTCCACCGTG
TTCTGCAGCTACAACGGGCGCAGCTACGATGCGCCGCTGCTGAAGACGCGCTACCGGCTG
GCCCGCCAGCGTTGCCCGATCAGCGCGCTGGATCACGTCGACCTGCTCTACCCGACCCGC
CGCCGCTATCGCGGCACGTGGGAGAACTGCAAGCTGTCCACCATTGAGCGCCAGCTGCTG
CGCGTGGTGCGCGAGGATGACCTGCCTGGCTCCGAAGCCCCGGGCGCATGGCTGCGTTTC
CTGCGCGGCGGCGATGCGGTGAACCTGCGTCGGGTGGCCGACCACAACCATCAGGACGTG
GTCACCCTGGCCCTGCTGCTGCAGCAACTGGTGCGCGAGGAGCAGCGCGAGCGCGAAACA
CTGGCGCTGGTCGGGCAGTAATGGCCAAGGGCCGCCTTGACATGCCCTGACGGTGGCAGC
GGTGACACTGCCGCCACCATCCACGCCTGGAGCCCGACGATGCGCCTCAATCCGCTTGCC
CTGCTCGCCATCCTGCCGCTGGCCGCCTGCAGCCACGCCGGCAGCAGCACCACCCACGAT
GCCGCACCGGCACCGGTGGCCGATGCCGCCCACGAATGCAGGCCGGAAGCGCTGGAAGCC
TTCACCGGCAAGACCGCCGACGAGGCCACCATCAAGAAACTGGTCGCCGATAGCGGTGCC
CGCAACGCGCGCGTGGTCAAGCCGGGCATGGCGGTAACCATGGACTTCCGCCAGGACCGC
GTGACGGTGCAGGTGGACGGTCAGAACCGGATCGAGCGCGCCAGCTGCGGTTGATCAACC
CAGTGGGTGCCGGCCACTGGCCGGCACCCCACATTGCCGGCCAGCGGCCGGCACTACCAG
TCAGAGTCGCTCGGCCTTGCCGCTGGCCAGTGCGCGCGCGATCACCTGCTGCGCCTGCCG
CGACGCCTGCTCATGCACGCGTGCCTGACGCTCACCCAACGCAGCCTGCCGGCTGCCCAG
CGCCGCCTGGCGGCTGGCCAGTTCAGACTGCTGGCTGGCCAGGCGCTGCATGCCGCGGGT
GTGGGTGGCCCGCGCGGTTTCGTTGTCCACTTCCTGCATCGCACGACGTGCCTCTGCAGC
AGCCTCACGTGCAGCCTCACGTGCAATGGCCGCATCGTTGGTCGCGCCCCGCGCCGCCTT
CGCCGCTTCTGCCGCCGCTTCGCGGTTGATGTCATGCGCGGCCACCGCGCTGCGCGCAGC
CTCGGCAGCGGCCAGTGCCATGCGGCGCGCCTCCTCGCCCTGCAGGCGGCCCATCTCGCC
CATCTGCCTGCCGAGTTCGCCCTGCTGGCGACCCAGCGCACTCTGTTGGCGGCCCAGTTC
GCTCTGCTGGCGGCCCAGATCCGCCGCGCCGCTGTAGGCACGCTGCAGGCTCTGGATCAT
CATCGGGTCTCGCACCACGTAGCGCTTGTCGCCCTTGCGGAACCACAGCGCCGGGCCCTT
GCCGAGCTGTCTGCGGGCCACCGTCACGTCGTCCATGCCGCCGTTGGCGAAGGTCGAATC
GCCATCTACCAGCACGAAGGCCTCCGGCGGCGATTTGCCCAGGTCCAGGCGGCCGTAGGT
GGTGATGGAAGTGGTGCGGGAGGTCGTGTGTTCACTGTGCATGCCGGTATCGACATCGAC
ATCCGCATCCACGTCGACCGCCACATCCGCATCGTCCGGACCTGGCAACGCCTCGACATC
AGCCGGCTCGGCGGGCGGCGCGGGCGCCACCGGCACGGCCGGAACGCGCGCGGACGAAGG
CGGTGCGGGCGGCGCTTTCGGAGCCTTCGGCGGCGGCGGCGGCACGACCTTCGGCGCCGC
AGGAGGCGCGGGCGGTGCCGGCGGCACCGGCGCTGCGACCAGCCGCATCGGCGCCACGCC
CACCACCAGCACCACCGCAGTCAACGCCATCGCCAGGATGCGCGGGCAGGACCGGCGCGA
CTGCAGCGAGAGCAGGCGGCGCTTGAGGCTGGTGGTATCCGGTGCGGCACTGGCCACGCC
CAGATGCGGCTGCGGTGCCACGCCCAGCTGCAGCAGCAGACGGCCATAGGCCTGGCGGCT
GGCACCGTGCTGGCCAACCACCGCTGCATCCACCGCTTCCTCGCGCGCCTGTGCATATTC
ACGCACCGACAGGCGCAGCAGCGGGTGGAAGAAGAACAGGTGCTGGGCCAGTGCAGGCAG
CAGGCCCCATTGCAGGTCACGCCGCTGCAGGTGCTGCAGTTCGTGGGTCAGGGCCAGGTC
CAGCGCGTCGCCCTGCAGGGCGTTGTCGCCCGCCGGCAGCAGCAGCACCGGGCGGAACGG
CCCGACCAGCTGCGGTGCGTCCACCTGCGTGCTCATCCACAACCGCGGCGCAGGACGCAC
GCCGTGCGCATCGGAGGCCAGCTGCAGGGCCTGCACCAGCGCCTCGTCCTCGCAGGGATA
GGCCGCTGCCAGCAGCGCGCGGCAGCGACGCCACTCACCGAAGGTACGCAGGGCCATCAG
CAGCACGCCGGACATCCACAGCGTGGCCAGTGCGACGGCCCACCATGCCACCGCCGGCAC
ATCCGCGGCGGGCATCGGCATTGCGGCCAACAGCTGTGCCGAGGCCTCCGGGGCCAGCGG
GTAGACCATGTCGGCGGCCACATCGGTCGCGCTCATCGCCACCGCCTGCGGCGCCGGCAA
CCAGGCCAGCTGCAACGGCTGGCTCCAGAACAGGCCGAGCACAGCCTGCAGCGAGACCAG
CCACCACAGGCGGCAGCGGGTTGCCGCCGACAGCGACGGCAGCGCGCGGCATACGCCATA
CACCAGGGCCACCAGCAGCACGGTCTGCAGGCTGGTCCAGCCCAGCCGTTCCAACATCGG
GATCAGCATCGTGGTGTCCATGGCTCAGCCCTCGTGGCGGCGCGATTGGAGTTGGGCAAC
CAGCGCTTCCAGTTCGGCCAGCTCGTTGTCGCTGACCTGCTGGCGCTGCGACAGGTAGGC
CACGAACGGCGACACCGAGCCCTGCAGGGTGTTGTCGACGAACTGCGCCACCGCGCCCTG
CAGCACGCTCTGCGGGCCACGCGTGGCCTGGTAGCGGTAGACACCGTCCTGCTGCTGGCG
CTGAAGATACCCCTTCGCCCGCAGTCGCTCCATCATCGTCAGCACGGTGGAGCGGGCCAG
CCCACGGGCCTCCCCGTAGCCACTGGCGACCTCGCCGACGGTGGCCGGCGCATGTTCATC
GATGTACTGCAGCAGGGCCAGCTCCTGGTCCCCGATCGTCTTGCCACGCATGACACCACT
CCCTTGACTACACGTGTCGCCACTGTCTGCGTGACGACAACTGTAGTCAACCCCCCGGAA
GTCATGGGCCGACGAACGGTAGGCACCACCGAGCGCCTAAACCTTTGACCCGCCCGCTGC
ATCCGATCCGCAACGCCCCGCTGGAATTCCACATGTCCCGCCCAATGCTCCGTGCCCTGC
TCATGCTCATCAGTGCATTGCCCTTCGCCGCCGTTGCTGCCAGCCAGGACCAGGACCAGG
CCAACGACCAGACCCGCCGCCTGATCCGCCAGATCATGCTGGAGCAGCGCATCCCCGGAT
TGCAGGTCGCGGTGGTCAAGGACGGGCAGATCGTGCTGTCCGAGGCCTACGGTCTGGCCA
ATGTCGAGAACGGTGTGCGTGCCTCGCGCGACACCCGCTTCCCGCTCAACTCGGCCACCA
AGGCATTCACCGGCGTGGCGGCTGCGCAGCTGGCGCAGGAGGGACGACTGGATCTGGACG
CGCCGGCCTCGCGTTACCTGGATGATCTTCCGCCAGCGTGGAGAGACGTGCGCGTACACC
AGTTGCTGGCGCATGCCTCAGGCCTTCCGGACATCCTTGATGCGAACGGACTGCTGGGCG
GTGGCTCCGAAGCACAGGCGTGGACGGCGGTGACAGCGCGGCCGCTGGAAGCGGCGCCCG
GGCAGCGCTTCGCCTACAACCAGACCAACTATGTCCTGCTGGCACGGATCATCGCGCAGC
AATCCGGTATGTCCTACGAACGTTTCCTGGCCACACGCCAGTTCAGCAGCGCGCGCATGG
CCCGCACCACCTTCGGCGACAGCTATGACCTGATTCCGGATGTGGCGACGATGTACAGCC
TGGCCCCGCGTGCCACCGATGCTGTGGATGCACCGTCCCGCCTGTCGCACTGGTTCTACG
ACATACCGCCTTCGCTCTGGGCCGGTGGCGGCATCCTCACCACCGCCGACGACACCGCGC
GCTGGCTCGTCGCACTGACCGAAGGCCGTTTGCTGCCGGAGACGGCACTGCGGCGGATGT
GGAGCGCAGAGCGCCTCGCTGATGGCCGCGCCGGCCCGTGGGCGGGTGGCTGGGCGGTAC
TGCGCGCATCGCCCGACCTTCAGGTGGCCGGTATCGGCGGTGCGCGCTCGGCCTTCGTGG
TCTATCCCGAGCGCGGCGTGGCGGTCGTGGTGCTGACCAATCTTGTCGGTGCCAATCCGC
AGCAGTTCATTCCGCGCATTGCCGACTTCTATGTGCGCGATGCCTCAACGCCCCGTCACG
AACGGGTCGGCCTTGCACGGCAGCAACGGGCTGTCATCGCAGGGCCATAGCGCGGCGGGA
ACGGACCTGGCCACTTCGAAGTGATCCTGGTTCCAGTGCAGGAAACCGCCGTGGATGGCA
TTGCCATGGTCGAAGCTGCGTGCATCGGCGGCCAGTGGCTGTTCGGGGTCGGCTTCGGCC
ACCCAGCGCAGTACTGGCACTTTGTCCAGCACGCCGATGAAGGCGAACAGATCGCCCGCG
CCCTTTTCCTGGTAGGCCGTCATGGTCGCCGCATCGGGCAATCCGGCCTGCGCCAGGATG
GATGCGGTGACATCCTGCAGCGGTGCGGCTCCCTGTGCGATGTAGGCGCGCATGCCCGTG
GTGGTTGCCGGGCAGCCCTGCAGCTGCACCAGATAGCCGGTGGTACCACCACTGCCGGAG
AACGACCGCATCCAATAGCGGAAACGCGGCCCGCTGCGATCAGTAACCATCAAATCCTGC
TGGCCATCCTGCGCGGGAATGGAGAGCACCTGCACCTTGCTGGCGCTCTCCACGTTGCAC
TTCAACTGCGCCAGCACCTGCCTGGCAGGTTCGGGCAGCGTAGCGTAGCGGCCGCCGGGA
TGGCCGCTGCCGGAAGCCTTCGGCAATGCGGGCAGTCCGCGATCCGTGGGAAGGGTCTGC
GCAGGCAGGGCCTCCGGTTTCGCGGCCGAGCTGGCAGTGGGCGCCACCGGCGCGACGCGC
TCTCCAGCGGGCGCGCAGGCACTGCAGGCCAGCAGCAGCATCAATGGAACGCTCGGCGTC
AGCTGCGATCGGATCATCGATCAACGCCCTCCCATCGCCGGCGCGTCCTGCTGCTGTGCC
GGCGCGGGCGCAGGTGCAGCCTGTTCGCGCGATTGCTGCTGCAGCTGGCGCAGGCTGGAT
TCCACCGCGGTCTCGCGCACCTCGGCCGCATTGACCCCTGCGCGCAGCGCCGCAGGATCG
CCCGGGCTGCCCTGCACCAGGAACAGTGTCTCGCCAGCCGCACGGCCGGCGCTGGGATTG
CTGGCCACGATCTGGTCGACCCGGGTGATGCCCGCGGCCTTCGCTTCGCGCAGCATCACC
AGGCTGTAGTCCTCGGCATGCTCGGCGTAGCGTCCGCCCAGGGCCTGCAGGCGCGTACTG
ATCTGCTGCTGCAGGGCATGATCGCGATGCTGCGGCTGACGGGGGTCCTCGTTGGCCGCG
AGCGGCACGTCCTGCCCCAATTCGCGCGTCTGGCCGGGTGCAACCGAGGTCAGCACGTAC
TGCCAGCGGTTCTGCCCAGGCGTGCCGCGCACCGTCGACACGAAGTCGTCATACTCGCCG
CCACCGATGGTCTGGCAACCGGCCGAATCGGTGTTGGAACGGCTGCCACGATGGATCTTG
AAGGTGTCGTTGAGGTCCTGCACGCCCTGGGTATCACGCGCATCGAACCAGCCATCGCCA
TTGCTGTCGCGCTCCACCCGTCCGGCGCCCGCAGTGATCGCGTCCTGCGAAGGACGCAGC
GCGAACTCATCGGGATGCCCATTGCGCGGATGGGTGGTCACGCGCATCTCGATGGTGCCC
TCGCCCAGGCGCCCCAGATCCTTGACCCGGTCGCCGTTGACGTCCTCGCCCTCGGTCTTG
GTACGCGGCGCCACATTGCCAAAGCCCGGGCTGCGCGGCGCGGTCTTGGCATGGCCGTCG
TACTGGGCGGTCGGCTCGGTCGTGGCCTGGTTGAACTCGCGCACGTGGCCGCGGCCCTGC
GCATCCTTCCACAGCACCACGATGCGGTCATCGTAGACGCCACGTCCGCGCGCCTCGGTC
GTGCGGTTCTCATCGCGCAACCCCAGCACCACGCGGTCCTGGGTCGCCATTGCATCGTTC
GCTGCGATGTTGCCGCGCTGGGCCACGATGCTGCCATAAACGTCGTACTGCTGGGCCTGG
CTCAATCCCGCTGTCTCGGCAGCATCGGGCATCCGCGGCGGGCGCGTCGCCTCGCCCAAG
CGATCCAGCATCGGATTCACCGTAGCTGCATCCGCTGCGGCCACGCCCCCGTTCCGGCGC
AAGCCCTCAAGCTCGGCGGCCGCACGCGCCGAGATATAGCGATCCAGCGATTCCTGCACC
ACTGCGCTCTGGCCGTCGTGCAGGGCCTGGAGGCGGGTGGCGGCAGCACGCGCATCGTTC
CGCCGCAGCAGGGCGACGACCTCGTTGGCTGCGGCATTGATATCCATTTCGGGCATGGTC
GGTCCTTGAACATGGTCGGTACAGGATCAGCCTACCCCAATCGCACGGTGTGGGGCCTTT
GACAGGCCGCACACCTTCGCTGCCGCCGGATCTCCAGGCGGGAACCGTCACGACTCAGCC
GCGCGGCCCACCCATCACCGGCAGGATCGCCCCGCTGATGTAGCTTGCACAGACCGGCGA
CGCCAGGAACACATACGCCGGTGACAGCTCTTCAGGCTGTGCAGGCCGGCCCATGTCGCT
GTCCTTTCCGAACTCGGCGACATCCCCGGCCTGCTTGTCGGCCGGGTTCAGCGGCGTCCA
TACCGGCCCCGGCGCCACGCAGTTGACCCGGATGCCGCGCGGCAGCAGCTGGCTGGCCAG
GGCCTTGGTGAACGCATGGATCGCGCCCTTGGTGGCCGAGTAGTCGATCAGCGCCTTGCT
GCCGAAGAGTCCGGTTTCCGAGCCGGTGTTGATGATGCTGGCGCCCTCGCCCAGATGCGG
CAGTACCGCACGCGCCATCTGGATGTAGCCGCCGATGTTGGTCTGCAGCGTCTCCTGCAG
GTGCGCGTCTTCCAGATCCTCCAGCCGCTCGCAGTGCAGCTGGAACGCGGCGTTGTTGAC
CAGGATGTCGATGCCACCAAAGGCCTTGGCCACCTGCTTGACCGCCTTGTTGCAGAAGCG
CGGGTCGCGCACGTCACCGGCGATCACCACACAGCGGCCACCTTCGCGCTCCACGTGCTG
GCGGGTGATGTCGGCATCTTCGGCCTCGTCCAGGTGCAGGACCGCCACATCGGCGCCTTC
GCGTGCGAACAGCACGGCCACAGCACGGCCGATGCCGGAATCACCGCCAGTGACGATCGC
GCGCATGCCCTGCAGCTTGCCGCTGCCGGTGTAGTCCGGCGCGAGGAAGCGCGGCGCCAG
CTCCAGTTCGTGTTCGTGCCCCGGCTTTGCCAGCTGCTGGGCCGGCATGGCCTCCGGCTG
GCGGCGTGCGCCGGCCTGGGTCGCGGTCTTTTTCGTGGCCTTCTTGGCCGCGCGGGCGTC
CTTGGCCTTTTCCTGATCCTGCAGGCGCCGCTGCCGGGCGGCAACGCGGGCGGCGCGGGG
ATCACCAGCCGCCGCCTTGCGGGTTGCGGTCTTCACCACCCGCGGGCGAGCGGGGTCGGC
AGCGGTCTGGGTCGCGGTGCTGCCTTTGCGCACCTTGGGTGAGGCTTTGCGGCGGGCGGG
GGTCTTTCGGGTGGTGGCCATGCAGGTCTCCTCGGGGGGGAATGGGATCGGCGGCCAGCG
GCCGGCACTACCGGGCGCATGCGCCGCAGTACCGGGGGCGGCATCCGCCGCGACTGCAGT
GTCTCCACCCAGGCTGTTGGCGGGGGTGAGCGCACCGTGTCCACGATGTGCACGGTGTTC
ATTCCGCCACCACGTGCGCCGTCGCACGCTGCACGCAACCACACCAAGGAACCCTTCCAT
GAAGCATGCCATCGCCACCGCCGCCGTCTGTCTCGCCCTCGCCGCCTGCAGCAGCACGCC
GGTGGCCCAGGTGCAGCCGATCGACGGCATGATTTCCGGCCAGTGCCACAGCGACAGGGT
GCGTGGTGCGCTCGGCCTGGCCGCCTCCGCCGCAACCGTCGAGCGCGCGCGCGTGGACAG
CGACAGCCTGCACGTGCAGGTGCTGCGCCATGACGGCCCGCGCGTGCCGCCGGCACACGA
AGGCGGTGACCGCCTGACCATCGAGAAGGGCCGCACCAACAACATCACCGCGATCTATTG
CGGCTGAGCCGGCGCGCCCTGCGCAGCACGCGCAGGGTGGCCTGTTCCCACTGGCGCGGC
CCACGCAGGCCGGCCAGTTCCGCCAGTTCGCCGCGCTCCCAGCCGGCGAACACGCAGGGG
TCGATGTAGGCCTTGCGGCACACCGCAGGGGTATTGCCCAACTGGGTCGCCACCTTGCAC
ACCACCTCACGCTGTACCTTGGCCAGCGCACGCTGGCTGGCCGGTTCGGGCAACTCGGTG
GCCGCGAACGCTTGCACCGCGGCCAGGGTGCCGCCCCAGGTGCGGAAATCCTTGGCGGTG
AATTCCTCGCCCATCACCTCGCGCAGGTAATCGTTGACCGCACCGGAGTCGACCGGCTGG
ATGGCACCGTCGTCGTCGCGATACTGGAACAACGCCTGGCCCGGCAACTGCTGCACGCCG
CGCACCAGCGTGCCCAGCCGGCGGTCACCTACCGTCACTTCGTGCAGCTGCCCGGATTTG
CCGCGGAAGCGCATCCGTACGCGCCCGCCGCGCAGCAGGTCGAGGTGCCGGTTGCGCAGC
GTGGTCAGGCCAAAGGATCTGTTTTCCTTGGCATAGGACTCATTGCCTACCCGCACCAGG
GTGTCGGCCAGCAGCGCGACCACGACCGCCAGCACCTTTTCGCGGGGGAAGCCGCTGTGC
TTGAGATCGCGGCTGAGCCGGCGCCGCAGCGCGGGCAGTGCTTCACCAAAGGCGATCACC
CGGTCGAACTTGCCGGCGTCGCGCACTGCGGCCCAATCGGCGTGGTAGCGGTACTGCTTG
CGCCCGCGGGCATCGCGGCCGGTGGCCTGCAGATGGCCATTGGCGTGGGCGCAGATCCAT
ACGGCGGTATAGGCCGGTGGGATCGCCAGCGCGCGGATGCGCTGCAGGGTGGCGGCATCG
CGCACCGCATGGCCATCGGCATCGCGGTAGCTGAAGCCCTTGCCGGCGCGGCGCCGGCTG
ATGCCCGGCTGGGTGTCATCGACATAGCGCAGGCCCGCAGCGCGCGCGGCCTGTCGTTCG
GGGGTAGAGGGGGTCGGCATGCGTGCAGTGTCGCTGCCGCGCTGCCGCGATCCTGTCGAT
AACACAAGACAAACACGTGAGGATCGGTTCGCCGCTATGCTCGGGCTTTCACAATCCCTT
CCGGAGTCATGATGTCGTTCCCGATTCGCGCCCGTTCGCTCTCCGCCCTGCTGCTGCCGG
CCGCGCTGGCCCTGACCGCCTGCCAGGCACCGGCGCTGGATGAACAGGATTCGGCCACGG
CCCATGCCCAGCAGGCTGCCGAAGCCGCCAAGGCACCGGCCGACGAAGCCGGCAAGGCCA
CCGAGGCACCGCCGGTCGGCACCTGCGATGCCAGCCAGGTGCAGAGCCTGGTCGGCCAGG
CCTACGCCGACGCGCTGGGCAAGCAGGCGCAGGAAGATGCCGGTGCCCACCAGCTGCGCG
TCATGAAGCCCAACGACGTGGCCACGATGGAATTCCTCGGCGACCGCCTGAACATCGAAG
TGGACGACAAGGGCCTGGTCAGCGGCGTGCGCTGCGGCTGAGGGCGACCCCGCGCCGGCA
CGGGGTTGCCGGCGCGTTCTGTTGCACCTGCAACCGTGTATTGCGGCGCTGCAGCAACCT
GTGATCTAGTCGAGGCATCCGGTGGCCTCACGATGCGCTCCAGGGAATGAGCGGGGACGA
GTGTCGCCGCCAACCCTATACGCATCGAGGTAGAGATGGCCCCCCGCAACCGCCAAGGGC
TTTACGACCCGCGCTCCGAGCGCGATGCCTGTGGATTTGGCATGGTCGCCCAGCTCGACG
ATCAACCTTCGCGCCTGTTGGTTGATACCGCCATCGCCGCGCTTTCGCGCATGACCCACC
GTGGCGGCGTCGCCGCCGATGGCCTGACCGGCGATGGCTGTGGCCTGCTGCTGCGCCGCC
CCGATGCATTCCTGAAACTGCTGGCCAGCGAAGCCGGCATCACCACCGCCGCGCGCTTCG
CTGCCGGCCTGGTGTTCCTGCCGCACGACACCGAGGCCGCCGACGCCTGCCGTACCCAGC
TGCAGGCGCAGGTGGAAGCGGTCGGCTGCAAGGTCGCCGGCTGGCGCGAGGTACCCACCG
ATGACAGCGTCTGCGGCCAGCTGGCGCGCGATACCCTGCCGCGCATCGAACAGGTGTTCG
TCGATGCCGGTGTCGGCCAGGACGATGCCGGCTTCGCGCTGGCGCTGTTCCTGGCCCGTC
GCCGCAGCGAGCAGCAGCTGCGCGATCACGCTGATTTCTACGTCACCACCCTCACCCCCG
ATGCGATCAGCTACAAGGGCATGGTGCTGCCGGACAAGCTCAGCCGCTTCTATCCCGACC
TGCAGCGGCGCGAACTGGCCTCCAGCGCGATCGTGTTCCACCAGCGCTTCTCGACCAACA
CGCTGCCGCGCTGGCCGCTTGCCCACCCGTTCCGGATGCTCGCCCACAATGGCGAGATCA
ACACCATCGAAGGCAACCGCCGCTGGGCCCAGGCGCGCAGCAAGGTGTGGAAGACGCCGC
GCTTCGACATCGCCGAATTCGACCCGGTGATCTCCATGCACGGCTCGGACTCGCAGAGCC
TGGACAACATGCTGGAACTGATGGTCGCCGGTGGCATGGAGCTGATCCAGGCGCTGCGCA
TCCTGGTGCCGCCGGCCACCCAGTCGCTGGAGTTCAAGGACCCGGACCTGGCCGCGTTCT
ACGAGTTCCACGGCCTGAACAGCGAGCCGTGGGATGGCCCGGCCGGCATCGTTGCCTGCG
ACAGCCGCTACGCCGTCTGCACCCTCGACCGCAACGGCCTGCGCCCGGCACGCTGGATGC
TGACCGCCGACCGCCACTTCCTGGTTGCCTCTGAAGCGGGCGTGTGGGAAGTGCCCACCG
AGCGGGTGGTACGCAAGGGCAAGCTCGGCCCCGGCGAAATGATCGCGATCGACCTCAAGC
GCGGCGACCTGCTCGACTCCGATGCGGTCGACCGCATCAACCGCGGCCGCGCGCCCTACA
AGCAGTGGCTGCAGCAGGGCGTGACCTACCTGCAGACCGAACTGATCGACCCGTCGCTGG
TGGAAGAGCCGTTCGACGAAGCCACCCTGCGCAGCTACCACAAGCTGTACCAGCTCAGCA
GCGAGGAAGTGGAGCAGGTGCTGCGGCCGCTGGCCGAGACCGAGCAGGAAGCCACCGGCT
CGATGGGCGACGACACGCCGATGGCGGTGCTGAGCCAGCGCAGCCGCCCGCTGTACGACT
ATTTCCGCCAGGCCTTCGCGCAGGTCACCAACCCGCCGATCGATCCGCTGCGCGAAGACT
GCGCGATGTCCCTGTCCACCCAGCTCGGCAAGGAGACCAACATCTTCCATGCCGGTCCGG
AGACGGTGAACCACGTCATCCTCAATTCGCCGGTGCTCAGCCAGCGCAAGCTGCGCCAGC
TGCTGAAGATGGACCAGTACGCGCAGGCCAACCGTCTGCTCGACCTGTCCTACAGCGAAG
ACGAGGGCCTGCGTGCCGGCATCGAGCGCATCTGCGCCGAGGCCGAACAGGCCGCGCGCG
AAGGCATGGTGATGCTGCTGCTGTCCGACCGCTACCCGGTGGCCGGGCGGCCGATGGTGC
ATGCGCTGCTGGCCACCAGCGCCATCCACCACCACCTCTCGCGGCTGGGCCTGCGCTGCG
ACGTGAATCTCATCGTCGAGACCGGCACCGCGCGCGACCCGCATCACATGGCCTGCCTGC
TCGGCTTCGGCGCCACGGCGGTGTATCCGTACCTGGCCTACCAGACCCTGTTCGACCTGG
GCCGCCGCGGCATCCTCAAGCTCAGCAAGGGCGGTGAGCAGTCGCAGATCGGCCGCCGCT
ACCGCAAGGGCGTCTACAAGGGGCTGTCGAAGATCATCTCGAAGATGGGCATCTGTACCG
TGGCCAGCTACCGCGGCGCGCAGCTGTTCGAGATCATCGGCCTGGAACCGGAGGTCGTCG
ATCTGTGCTTCCCGGATACCGCTTCGCGCATCGGTGGCGCGGGTTTCGCGCGCTTGGATG
CCGACGCGCGCGAGCTGTGCGCGCAGGCGTGGGACGCGCAGCAGGACGTGGATGTCGGCG
GCCTGCTGAAGTACGTGCACGGCGGCGAGTACCACATGTACAACCCGGACGTGGTCACCA
CCCTGCAGCGCGCGGCGCGCAGCGGCGATCCGCGTGCCTGGCAGCAGTACTGCGATGCGG
TGCATGCGCGCCCGCCCTCGGCACTGCGTGACCTGCTGGAACTGGTCCCTGCCGCCACGC
CCGCACCGCTCGATGAAGTGGCCCCGGCCAGCGAACTGTTCCCGCGCTTCGATACCGCGG
CGATCAGCCTGGGGGCACTGTCGCCTGAGGCGCACGAGGCGCTGGCGATTGCGATGAATC
GCCTGGGGGGCCGCAGCAATTCCGGCGAAGGCGGTGAAGACCCCGCACGCTATGGCACCG
CCAGGCGCAGCAAGATCAAGCAGGTGGCCTCCGGGCGCTTCGGCGTGACCGCCGAGTACC
TGGTCAATGCCGAGGTGCTGCAGATCAAGGTCGCGCAGGGTGCCAAGCCCGGCGAGGGTG
GCCAGCTGCCCGGGCACAAGGTCAACGAACTGATCGCGCGGCTGCGCTATGCGCGCCCGG
GCATCGGTCTGATTTCGCCGCCGCCGCATCACGACATCTATTCGATCGAGGACCTGGCGC
AGCTGATCTACGACCTCAAGCAGGTCAACCCGACCGCGCTGGTGTCGGTGAAGCTGGTCA
GCCATGCCGGCGTCGGAACGATTGCGGCGGGCGTGGTCAAGGCCGGTGCGGACCTGATCA
CCATCTCCGGCCATGATGGCGGCACCGGTGCCTCGCCGGTCAGCTCGATCCGCTATGCCG
GCGTGCCGTGGGAGCTGGGCGTGGCCGAGGCGCACCAGGCGCTGCTCGCCAACGACCTGC
GCGGCCGTACCCTGCTGCAGACCGATGGCGGCCTGAAGACCGGGCTGGACGTGGTCAAGG
CCGCATTGCTGGGCGCCGACAGCTTCGGCTTCGGCACCGCGCCGATGATCGTGCTGGGCT
GCAAGTACCTGCGCATCTGCCACCTCAACAACTGTGCCACCGGCGTGGCCACCCAGGACG
AGCGCCTGCGCGAGAACCACTTCACCGGGCAGCCCGAGCGCGTGGAGAACTTCTTCCGGC
TGCTGGCCGAAGAAGTGCGTGGCTGGCTGTCCTACCTGGGCGCGCGTTCGCTGGAAGAGA
TCGTCGGCCGTACCGACCTGCTGCGCCAGATCGAATCCGCGCCGCGCGACGGCGTGCGCG
TGGACCTGTCGCGCCTGCTGGCCGACAGCCGCTACGAGGGCAGCCACTGCGCCGCGCAGC
GCCTGTACGAATCGCCGGACAGCCTGGCCACGCAGATGGATGGCCTGCTGGCCCCGGCCA
TCGAGCACAAGCGCGGCGGCGAGCATCGCTTCCTGATCCACAACACCGACCGCAGCATCG
GTACCCGCCTGGCGGGTGCGGTGGCACGCGCGCACGGCAACCAGGGCATGGCCGAGGCAC
CGCTGGAACTGCGCTTCCGTGGCAGCGCCGGGCAGAGCTTCGGCGCCTTCAATGTCGGTG
GCCTGCACCTGGAAGTGGAAGGCGAAGCCAACGATTACGTCGGCAAGGGCATGGCTGGCG
GCCGGCTGGTGGTGCGGCCGCCGCGTGGCGCGCGCTTCGAGGCACGCAGCACCGCCATCA
TCGGCAACACCTGCCTGTACGGTGCCACCGGCGGTGAGCTGTTCGCTGCCGGCCGCGCCG
GCGAGCGCTTCGCGGTGCGCAATTCCGGCGCGCTGGCCGTGGTCGAAGGTGCCGGTGACC
ACTGCTGCGAGTACATGACCGATGGCGTGGTGCTGGTGCTGGGCAAGGTCGGGCTGAACT
TCGGCGCCGGCTTCACCGGCGGCCTGGCCTACGTACTGGACGTGGACCGTGATTTCGTCG
ACCGCTACAACCACGAGCTGATCGACATCCATCGCGTGTCCGCCGAAGGCTTCGAGAACT
ACCGCCAGCACCTGCACCGCCTGATCGGCCGCCATCGCGAGCTGACCGGCAGCATCTGGG
CACAACAGATCCTGGACGAGTTCCGCGATTACATCGGCAAGTTCTGGCTGGTCAAACCCA
AGGCCGCCAGCATCGAGTCGCTGACCGAAACCCTGCGACGCGCCGCGTGATGTTTTCCGG
TAGTGCCGGCCGCTGGCCGGCAACGTTCCCCCCCGCATTCCAGAGCCCGCCATGAGCCGC
AAGCACGCCTTCCAGTTCCTCGACCTGCCCCGCACCATGCCGCAGCGCATCCCGGTGGAA
CTGCGCACGTCCGGCGACTGGGGCGAGCTGTACGGAAAGTTCGGCAAGGAGGACGCCCAG
TACCAGGCGGGCCGCTGCCTGGACTGCGGCAACCCGTACTGCAGCTGGAAGTGCCCGGTG
CACAACGCCATTCCGCAGTGGCTGCAGCTGGTGCAGGAGAACCGCGTCCACGAAGCCGCC
ACGCTGTGCCACAGCACCAACCCGCTGCCGGAGGTGTGCGGCCGGGTCTGCCCGCAGGAT
CGCCTGTGCGAGGGCAGCTGCACGCTGGAAGAGTTCGGTGCGGTCACCATCGGTGCGGTG
GAGAAATACATCGTCGATACCGCGCTGGCCAGCGGCTGGCGCCCTGACCTGGGCGCGGTG
CAGCCGACCGGCCGCAGCGTTGCGGTGATCGGGGCCGGTCCCGCGGGCCTGGCCTGCGCC
GACCGCCTGGCCCGCGCCGGCATTGCCGCGGTGGTCTATGACCGCTACGAGCAGATCGGC
GGCCTGCTGCAGTTCGGCATTCCCAGCTTCAAGCTGGACAAGGACGTGATCCACCGGCGC
CGCGGCGTGCTGGAGGGCATGGGCGTGCAGTTCCGCCTCGGCGTGGAGATCGGCCGCGAC
CTCAGCGTGCAGCAGCTGCTGGACACCCACGATGCGGTGTTCATCGGTACCGGCGCCTAC
CGCTACACCGATGGTGGCCTCGACGGCCAGGACCTGAAGGGCGTGCTGCCGGCGCTGCCG
TTCCTGGTGCAGAACAGCCGCATCGTCGGCGGCGATGACCCGAAGGGCCGGCCGATTGCC
GGCTGGGAAGACACCATCGCCCTGCCCGACCTCAACGGCAAGCGGGTGGTGGTGCTCGGT
GGTGGCGATACCGGCATGGACTGCGTGCGCAGCGCGGTGCGCCTCGGCGCGGCCAAGGTC
ACCTGCGCCTACCGGCGCGACGAAGCCAACATGCCCGGCAGCGCTCGCGAAGTGGCCAAT
GCGCGCGAAGAGGGCGTGCGCTTCCTGTTCAACCGCCAACCGCTGTCGATCGAAGCCGGC
GCCGACGATGAAGTGATCGGCGTGACCGTGGTCGAAACCCGGCTGGGCGAACCCGATGCC
AATGGCCGCCAGAACGCCGTGCCGATCGAAGGCAGTGAATCCCTGCTGGAAGCGGACGTG
GTGATCATCGCCTTCGGCTTCTCGCCGAGCGTGCCGGCGTGGCTGGCGGAGCTGGGGGTG
GAAGGCCAGCCCAACGGCCGCATCGTCGCCGGGGGCAAGGACCGCCTGCCGTTCCAGACC
GCGCATCCACGCCTGTTCGCCGGTGGCGACGCGGTACGCGGTGCAGACCTGGTGGTGACC
GCCGTGGCCGAAGGCCGCGATGCCGCTGCCAGCATCGTCCGCCTACTGGCGCACTGAGTC
CGGCAACAGCAGCTCCTCCAGCAGCGCGCGCAGTTCGCACGGCGCCACCGGCTTGGCCAG
GAAATGGTCGATGCCCGCATCACGGCAGGCCTCGCGTGTGCGTTCCAGCACACTGGCAGT
CAGCGCGACGATCGGCACCTGCGCACGGATGGCACAGGTATCGCCACGGATCGCCCGTGC
CAGCGCGAAGCCGTCCATGTGCGGCATATGGCAGTCGGTGATGACCAGATCAAAGGGCTG
CGCCTGCCAGGCCTCCCATGCCTGCTGGCCGTCGTCGCAGGCGTGTACCTGCAGCCCCAG
CTCGCGCAGGCGCTGTACCAGCAACTGCAGGTTGGTCGGATGGTCTTCAACAACCAGTGC
CCGCGCCGGCGGCAGCGGCCGTTGCACGGCCGTCGTGAGCACCGGTACCACCGTCGGTGC
CGCACAGGCCGCCAGCACCAGTTCCAGCCATACGGTGGTTCCCTTGCCCGGCGCGCTGCG
CAGGTGCAGCTGGCCCCCCATCGATGCCGCCAGCTCGCGGCAGATCGACAGGCCCAGCCC
ACTGCCACCAAAGCGGCGCGTGGTCGAGGTCTCGGCCTGCTCGTAGGCAGCGAATACCGC
CTGTTGCCGCTCCATGCTGATGCCCACGCCCGTATCGGTCACCTGCAGGCGCAACCGCTG
CCCGCCATCGCGCTGCTGCAGCACATGGACCTGCAGCACCACGCTTCCCTGCAGAGTGAA
CTTGAGTGCATTACCGGCCAGGTTGAACAGGACCTGGCGCAGGCGCAGCCCATCGGCCAG
CGACCACTGCTGCAGCATGGGGTCGATCTCGCTGTGCAGGTGCAGGCCGCGGCTGGCCGC
GACGGGCATCAACAGCTGCTGCACCGCGCGCACCAGCGCCGCAAGATCGGTCGGCCGCAG
CTGCAGTGGCGCTGGCTGCAGGCGCTGGCTGTGCAGCACATCGTCCAGGATCTGCCGCAG
CATCTGCGCGGCATCACCCACGGTGGTCAGCACCTGCCGCTGGCCCGCATCCAGGTCACT
GGCAGCCAATCGCTCCAGCATGCCCAGCAGGGTACTCATCGGCGTGCGGATCTGGTGGCT
CATGGTCGCCAGGAAATGGCTCTTGGCCAGCGCCGCCTGCTCGGCCGCGCGGCGCGCCTC
GGCCAGCGCTACTGCACGCGCCTGTGCTTCACTGACATCCAACCAGTAGCCGCTCCACTC
CACGCTGCTGTCATCGCACTGCAGCGGTCGTCCCTGCGAGCGGACCCAGCGCCAGCCCTG
CGCCGACCGGGTGCGGAACGTAACGTCGATGGGACCGCGCACCAGCGCGGCCGCTTCGAT
GCACGCCATCACCCGGCTGCGGTCGTCGGCATGCACCGCGGCCAGCAGTTGCAGATGGTC
GATCCGCGCAGTCTCCACGCTTACCCCGAACAGCGCCTGCACGTCACCGGCGATCTGCGC
CAGGCTGTAGTGGCCGGTTGCCGAACGGCGGGCCTGGTAGACCACCGCCGGCAGGTTCGC
GGTGACGTCGTGCAACCGCTGCTCCAGCACGCGGCGACGCACGCTCTCGCGATGCACGCG
CCAGTAGCCGAAGGCATGCAGCAGCACGAGCGCGAGCAGGATCAGCGACGCCGGCACCAG
CCAGCGCAGCGCCGAACCGGTGAGCCGCGCGCGTGGCCGGTCCGGCAGCCAGGCGCTGCG
GCTCGACGCGCGATGTGCATCGCTCTCCTGCAGGAGCCGCTGGTCGAAAGCAGCGACCAC
CTCGGCACAGGCCGGCACGGCCGCGAGTACCAGTGCATCGCCGAAGCCCGCGGGTGCCGC
GATCACCACAGCATCGCCTGGCTCCGCGCGGAGCGCGGCCTCCAGTTCAGCGAGATTGGC
GACCACGGCGTCGACCAGCCCGGCACGCAGCAGTGACAGCGCGTGGTCCAGCGGCGCAGG
GGCCAGCAGCTGCGCCCCCGGGGCCTGCTCGGCCAGCAATGGCTCCAGCGGCAGCCGGTC
CGGGCTGGCCACGCTGCGGCCACGCAGGCCCTCCAGCCCCAGCACCGCAGCGGCGCCCTC
GCGCCGCACGATCACCTGCGGCACCTCCAGGTAGGCCCTGCTGGCCACCCAGCCTGTCGG
CAGCTGTGCGCGCGGCCAGCCGAGCAGCACCTGGGTGCCGGCCGGCAGTGCTCCCTCGGT
AAGTACCGTCGCAGGCAACGGCTTCGCATGCTGCGCCGCCTGCATGCCCAGCAGTGGCAG
GTAATCCGCGGCCAGTCCGGCAACCTCGCCCTGCTGGCTGTATGACAGGGGCGGCCGGTC
GGAGCGCCATGCCACCTGCAGGGGGCCCGTGCAACCGGATGCAGCGGCGATGCCGGGCAG
CAACAGCGATGCCATGACGGCGGCGACGGCGCGGCGGCCGGCGACATTCACGGTAGACGT
CCTCATTTCGCGGGCAGGAACCACGGCCGCGCAGCGGTACCGCTGCCAGCCACGCTAGCG
AGGCAGGCTTCCGCGACAATGAGAAAAATTGGAAAAGCATCCGCATCGGCGAATGCCGAC
ATACACTGCCGCTTCTACCCGTCCTACGGAGCGCTCGATGCGTATCGGCCTGGCTGCCAA
CCGTCTCCATCACCACGATGCGCGCGCGGCGCTGTTCCGCTGGCTGCGTGCCAGCGAGGC
AGGCCTGCGCGAACTGGGGGTGTCACTGCATGCGGTCGGGCGCACCCACGATGCGATCGA
ACGGCAGGGATTCCTGGCCGGCTACGGCGGCCTGCACCGGTATCCCTACGGGCGCGAGGG
AGGCCTGATGAAGCTGGTGGCCGAAGTGGTCGGCATGGGGCCGGAGCGGACACTGGACGG
TGCGATCTACCTGATCGACCCGGTCGATCCGTCCTCGGTGTTTCCGGAAGCAACCGCGCT
CAAGCGGCAGTGCGTGATCCACGGCAAGCCGTTCATTTCAACCGTGGCCACTGCACGCGA
CTGGATCGAGGTGGAGCGCATCCACGCCGGGCTGGCTGCCGACACCGGTGCCGACGACCT
GCATGCCTTCCAGGGGCAGACGCTGGCGCTGATCGCGCATGATGCGATGAAGCCGGCGAT
GCTGGCCTTCGCTGACGAGCACTTCGATGTGCTGGCCCGGTTTGGCCAACGCGTTGCGAC
GGGCACCACCGGGCAGCGCTTGAACGAGCTGGCCTGGAGCCGGGGTTGGCCCAGCGATAC
GCCGTGGGTGACGCGTTACCAGAGTGGCCCGATGGGCGGCGATGCACAGATTGCCGACCG
GGTGCTGGAGGGGCGCTGCCAGCGCGCGATCTTCTTCGAGGACCCGCATGTGGCACGCCA
GCACGAGGCCGATATCCAACTGCTGGAGCGCGCGGTGACGACGGTGACCGACCAGGCGGT
GTGCATCACGGCGCCGCGGGTGGCGGCACGCTGGGCGGCCGCGGCGGCGTTGCGGGCGGG
GTGAGGGTTTCGGCCAACGGCTGAGCCCCTCGTGGTGGGTCGTTCAAATCAGAAGCCGTG
CTCTGCCGGGCGGGGTGGATTGCGCAGGGGTCGCTGCAAGTACGTCCTTGCAAGCTCGGT
CGCCGCATCCATGCGGCTCACGCCCCTGCGCAACCCACCCCGCCCGGCCACGGACAGTTT
CCTGTGTGCCCATCACGGAAGAAAGAAGGAAGAGCAGGAGCGGGTCGCGCGCTGCGCGCG
CTTTTGTAGAGCCGAGCCATGCTCGGCTGCTGTCGATCGCGAGGGCTGGATATCCGCGCC
ACGCGCGTCAGCCGAGCATCGGCTCAGCTCTACAGCAGCTGGCGAAGCATCGCCTTCAGC
CTGCGCCCTTCCAGCTGGAAGTAGTCGCGCTGCTCGCGCCACGCGGGGAAACGTTGTTCC
ACTTCGTGCCAGAACGCGGGCGAATGATTCGGCTGGATCAGGTGGCAGAGTTCGTGCACC
AGCACATACTCGAATGCTTCAGGGCGCCCCAGCACCAGTGCCAGGTCCAGTGCCATGCTG
CCGTCCGGCGCCAGCGAGCCCCACTGCGAAGACATCACCTTCAGCCGCAGGCGGCTGGGT
GCACGTGGCAGGGTGGGCAGGTACTTCGGCAGCCAGCGGCCGACATCGGCGCGGGTCTGT
GCTTCGTAGAACTCGCGCAGCAGGCGGCGCAGGGTGGCATCGCCGGCACGGGTCGGCCAC
TGCACGCAGGCGCCGTGTTCGTCGATCTCCAGCCGCGCATAGCGGCCTTCCTGCCAGCGC
AGCGGCAACAGGTCGCCGCGCAGTGGCAGCACGCCGTCCTCGCCCGGCTGCAACGGGGCG
GGCAGGCCCTGGCTCTGGTACTGGCGCAGCTGCAGCGCCAACCAGTCGCGGTGCTGTTCC
AGGAATCGCTCGCCCATCACCAGGCTGGCCCGCGGCGGCAGCGTCAACCGTGCGCCGCGC
TCGTCCACGCTCAGCTTGATCCGGCGCGCGCGCGGATCGCGCACGCGCAGCACCTCGATC
TCGGCATCCTCCAGGCGCAGGCGAACGGTGTCGCGCTGCACGGTAGCGGGCGGGGTCGGG
CTGATCAGGCGGCGCAGCAGACGGCTCATGCGCCCAGCATAGCGCTGCTTCGGGCCGCCG
GATGACCGGCGGCCCACAGGGTGCCTGTTCAGTCAGCCTTGCTGAGCTTGAACGCTTCTT
CCAGCAACAGGAACAGGCGGCGGATCTCGGCGCTCTGCAGGGCGAAGCGGGCGTCGAACT
CGGCGCGGCGGCCGTCTTCGTCGGCATGCTCCAGCTGGTCCAGTGCGCCGTCGAGGAACT
TCAGCTTGCGCACGATCAGGTCGTCGCCGATCACGAAGGACAGGTTGTCCTCGAAGATCA
GCGCCAGCTTGGTCACCTGCTTGCCGGCGTCCAGGTGCTTGTCGATCTCGTCGCAGCGCA
GTTCCTGGTGCTGGCACTTGACCACGGCGCCGCCTTCCACCGGATCCTTCATCTCGCACT
CTTCGCCCAGGCTCAGCCCGGTCGGCAGCGGCTCGCCGGCGATCCAGCCGGTCAGGATCG
AACGCGGTGCGACTTCGGCGTTCAGCGGCATCGCCGGGAAGCTGCCGAGCAGGCCGCGGA
TGTCGGACATGAAGTACTCGCCGGTCTTGCGGCTGGAGGTATCCACCGCCACGTAGCCGT
GCTGCAGGTCGATGAAGGCATCATTGCGCGAGGACTTCACGAAGGCGCGCGGCAGCAGTT
CATGCAGCAGGTCGTCCTTCATCCGCTTGCGCTCGCGGCCACCCGGGCGGCGGCCTTCCT
TCTCCTCGATCTCCTCCAGCTTGCGCTCGAGCAGGTCGTTGACCACCGCCGCCGGCAGGA
TCTTGTCCTCGCCGCCCACGGTCAGCCACAGGTGTTCGGCGATGCGGTGGGAGAGCAGTT
CCTTCTCCTCGCGGCCGAACGGCGAGATGAAGCCGCGCGAATTCATTTCCAGCGCGCCGA
CCGGCTTCAGCAGGGCGTGCGGCAGCAGGGTGTCGACTTCGGAAAAATCGGTGGTGGTCG
GGAAACGGAAGAACGTCAGGTTGCGAAAGAACATGGAATTCCGGATGGCGAAGAGGAAGG
GCGCCCGACCTTAAACGGTGGGCGTCTCGGGATCTGCGTCGGCGTCGGCCGGGGAGCCGG
CCAGCCAGGCATGGGCGTCGGGCAGCGGCGCGTCATCGCGACGGCCCAGCGCCATGAAGT
CGAACAGGGTGGTGTCGGCCAGCTGCGAGGGCCGGACTTCACCCATGGCGCGCGCGATCT
GCTCGATGCGGCCCGGGTGGTCCTTTTCCCATTGCTTCAGCATCAGGCCGACCTGGCGGC
GCTGCAGGTTCTCCTGGCTGCCGCACAGGTTGCAGGGAATGATCGGGAACCGGCGTGCCT
GCGCGTACTCGACGATGTCACTCTCGCGCACGTAGGCCAGCGGCCGGATCACCACGTGCC
TGCCGTCGTCGCTGCGCAGCTTCGGCGGCATGCCCGACAGCTTGGCGTGGTGGAACAGGT
TCATGAAGAACGTGGCCACCATGTCGTCGCGGTGGTGGCCCAGCGCGATCTTGGTGAAGC
CATGCGTCTCGGCGTAGTTGTACAGCGCGCCACGACGCAGGCGCGAGCACAGCGAACACA
TGGTCTTGCCTTCCGGGATGACCCGGCTGACCACCGAATAGGTGTCCTGCTCGATGATGT
GGTACGGCACGCCCAGGCCTGCCAGGTATTCCGGCAGCACGTGCTCGGGGAAGTCCGGCT
GCTTCTGGTCCAGGTTCACCGCCACCAGCTCGAACGGCACCGGCGCCTTCTTCTGCAGCT
GCAGCAGCACGTCCAGCAGGGTGTAGCTGTCCTTGCCGCCGGACAGGCACACCATGACCT
TGTCGCCGGCCTCGATCATGCCGAAGTCGGCAATCGCCTCGCCGACCTGGCGGCGCAGGC
GCTTGGCCAGCTTGTGCTGCTCGCGCTCGGCCACGCGCGGATCGCGGGCGGCGCGCGGTG
GGGGATCGGGAAGGGAAATCACGGCACTCATGGGTTCCATTCTAACGGCTCGGAGCCGCC
CCGGCCGGGGATCGGGATTCCCCTCTCCCGGCGGTCATCATCGCTGTGTATGCTCGGAGG
CTGTGGACACCTACAGCCCCGCCGAGATCGTCGAGCGCCTCGTCGCCCTGCGCGCCGAGC
ACCGCCTGCTGGATGAACAGATCACCCGCATGGCCGCCAACGGCGAGGACGAGCTGGAGT
CCAAGCGCCTGAAGCGGCGCAAGCTGCAGCTGAAGGACTGCATCGCCAGGCTGGAAAGCC
TGCAGATTCCCGACGAGCCGGCCTGAGCGGTGGCCCATCCACGCATGGCGTAGACCTACT
GCTTCGCCCCGGTAGATGCCAACCTTGGTTGGCATGTCGTTCGCCGGGCAGGACCCGGCG
CTGCCTTCAATCCTGCGGCGCAGGCTCGTCCGGGCGGGCCGCTTCCGGGCTGACCCGTTC
GATGGTGTGGCGCAGCTCACGGCCCAGGATGAACTTGGCATCCTTGGCCCAGGCATCCAG
GCGCTCGTCGAACAGCAGCTTGCTGTTCTCGTCCGGCCACACCAGGCGCAGTTCGCGCAG
CTTCTGGATGAAGCCACGGAACAGGGACTTGTCGAAGAACTCCGGCGCGGCCGGCGCATA
GAGCAGGCTCAGCCGCTGCGCGGCCTGCTGGCACAGGCTTTCCAGCTCGGCAGCGCCGAG
CACGCCGGGGCCGTTCTTCACCAGCACCGAGATGGCAATGTAATAGCGCTCGAACGCCTG
CTGCAGCGAATGGCCGATCGCGCGCAGGCGGAACACCTCGTCGGTCTGCCCGGTATTGCG
CGCCAGGATGCCGCCGTCGTCATCGTTGACGTTCTGCAGCAGGCCCTCGCGCACGAACAC
ATCGATGGTCCGGTCGATTCGCTGGGCGAACTCGTCCTCGCTCCACGGCAGGAACAGCTC
GGCCTGGAGGAACGGGTACACCGTACGGCCCAGCTGGACCAGGCCGGTGCGGCTCATGCG
GCGGTTGTTCTGGAAGCAGCAGGCCACCCACGACGAGGCGGTGAACAGGTGCACCACGTT
GTTGCGGAAGTAGCTCAGCAGCACTGCGGTGTCGCCACTGACGCTGAGCACATCGCCCAG
CGGGTGCTTGATGCGGGTGAGGACGTTGATTTCCTCGGCGTGGGCGATGATCCGCTCCGG
CGAGTGCGGCGTCACCGTCACCCGGTCCGAGTACGGCATCTCCACCAGCAGGGTCTTGCA
CAGTTCGATCTGCGCGATCAGGTCGGCCTCGCCCATCGCGTGCTTCGGCGTGGACAGCAG
GGCCAGCGCCAGCAGGTTGATCGGGTTGACGTCGGCGGCGCCATTGATGCGCACCTGGAT
GCGTTCGGCCAGCGTGTCCACCGTGGTCGACAGCCAGGCCGGCTTTTCGTCCTCGGACAC
CGCCTCGCCCTTCCACTCCGGCGCCTTCTCGGCCAGCACGTCGTTCAGCGCGATCGGCTC
GCCGAAGTTCACCACCACCTGGCCATAGTTCTGCTTGAGCACCTTGGGGATGCCCCATAG
CAGCGACCAGATCGATTCCTTTTCCTTCGGCCGGCCGGACAGTTCGTCCAGGTAGCTGCC
GCCTTCCATCAGCTTCTCGTAGCCGATGTAGATGGGCTGGAACAGCACCGGCTTGCGCGG
CTGGCGCAGGAACGCGCGCAGCGTCATCGAGATCATGCCGCCCTTGGGCTGCAGCAGGCG
CCCGGTACGCGAGCGGCCGCCTTCGACGAAGTACTCCAGCGAGTAGCCACCGGCCACCAG
TTGCGCGACGTATTCGCTGAGCACCGCCGAGTACAACGCGTTGCCACGGATCGAGCGGCG
GATGAAGAATGCACCGCCCTTGCGCAGCAGGGTGCCGACCACCGGCAGGTTCAGGTTGAT
GCCGGCCACGATGTGCGGCGGCACGATGCCACGGTCGTACAGCAGGTAGGACAGCAGCAG
GTAGTCCATGTGGCTGCGGTGGCTGGGCACGTAGACCACTTCGTGCCCCGGCGCGGCGGC
CTTGAACTTGTCCAGGTGGTGCACCAGCACGCCCGCATAGATGCGGTTCCACACGTGGCT
GAGCATGAAGCTGGCCGAGCGCACTACCGGGCTGGAATAGTCCGCAGCGATTTCCCAGGC
GTAGGCGTGTGCCTTCTTCCAGGCATCGGCCGGCTTTGAGTTGTCGCGCTTGGCCTGTGC
GGCGATCGCTTCGCGTACCGGCTCGGCGGCCAGCACCTGGTCCACCAGCAGGCGCCGGGT
CGACAGGTCGGGGCCGATCACCGATTCACGGATGCGTCGGAAGTGCGTACGCAGCACGCG
CTGCAGCTTGCGCACCGTGCGCTCCGGCTCCAGGCCTTCATCCACGGTGTTGCGCAGGGA
GATCGGCGGGGCGAAGCGGACGATGGTGCTGCGGCCGTTGAGCAGCACCGCCAGCAGGCG
ACGGAAGCGGCCGACCAGTGCCCAGTTTTCCGAGAACAGCACCGCGAACCAACCGCTCTG
CTTGTCCGGGGCGCGGCCGACGAAGATCGACACCGGCACCAGGTGCACGTCCAGGTCATC
GCGCACGCGGTGCGCCTGCAGGACCTTGGCCAGCGAGTCGGAGTGGGTCTTGGCGCCGCG
CTGCTCGGGAATCAGCGAGTTGCTGGAGCTGCGCCGCGACAGCGCCAGGTAGGCGCGCTT
GCGGCCGGTCGGGTCACCGGCCAGCGGCACCAGCGGCGACGGCAGGCCGGCCTGGCGGCA
GGCCTTGTCCAGGATCAGCGCGTTGGACAGGCCGTAGTCTTCCAGCACGTACATGACCGG
GCGGCCATCGTTGTACTGGCCCGGGTCTTCCGGTTCGATCTTCAGCGACAGCCACGGCTC
GACCAGGCGGCCGAGCAGGCGAGCCCACAGCGGGCGACGGCCGGCCGGACGCGCGTGCGC
GGGCGGCGGTACCGGGTTCGGGCCGGTACCGGTCGAGGGGGACGCCGGCACCGTATCGGC
GGGCGTCGACTGGGATTCTTCGCCGGGGAACGGCAGCGGGTTCTGTTTCGACATCGGCGC
CATTATGGCTTAGGCGGCGGCGTTGCCGCTTCCCCACCTTCGGCGGGGGCTTCAGCGGCT
GCCGGCGACGCGGCCGCGCGGGCCGCGTCGGCCTTTCGCAGCAGCGCGTCGGTGTCGGCC
AGGGTACGGGTCAGGTACCAGTGGCCCTCGCGCCGGCTCAGTGGCAGCTGCAGGCTCATC
TCGCGGCCGGCCAGGTCGTAGTGCAGGCGTACCAGCGCATTGTCGCCTTCCACCGAGAGC
AGCTCGCCCCGCACGCTGCGAAGCGCGTCATCCACGCCCAGCCCGTAGCTGCCAAGCACC
GCCTTGAGGGTGTGGATGAACGGCGCCAGCTGCTGCAGGCTGCCCTCCATGCCAGCCGCC
TGCAGGCCAGCCTCGTCATCGAAGCCGACCTTGCCGGCCGCGCCGACCAGCGCGGCGATG
GTGCTGCGTGCACGGGCGCGGTCACTGATCGGCGCGCCCTGCGCCCAGACAGCAAGGGTT
TCGACCAGGGCGATGTAATGGGCCTGCTGGCCGGGCGTGTAGCCCTTCTGATGGCGCAGG
TACTGCACCCCGAAATTGCCCATCGACTGCGCGGCCTGGCGCACGGCGCTGGCCTGGCCG
GCCAGCTGGCGGTCGAAGCTGCGCTGCAGTTCGGTGCTGGCATCGGGCTTGCGCAGCGCG
GCCAGCATCGGCAGCAGCTGGTCCCCCAGCGGCAGCTCGGTCAGCGGCCACTGGCTGTGT
CCCTCCGCCCAGGCCTGCTGCAGCCGCTGATACTGGCCTGGCGGTACCGACAGCTTTGCG
TAGCCGACCAGATCATCTTCGGCCAGGCGCAACGCCATCGCCTGCACCGCAGCCACCGGT
TCGGCCGCCGGCCTGGCCGGATCGTTCACAGACTCGCGGCATGCCGCAACGGCCAGCAGC
AGCATGGCCGCCAGCCCCCATCCACGCGCAGACCTTCCTCGCACCGCCACGCTCATGCAC
TCGGACTCCCCGGACCGGCCCGCATCTTGCGGCCTGCGACGTGACAGCGGCAAGCCGTGC
GGTCACGTTTCCAACCAAGGGGGTCAGATCCCTTCTGCCGGCAGGCAGAAGGGATCTGAC
CCCAGAACCACCAGCGGGATAAAAAAAGAGCCCGGATCACGGGGATCACAGGCTCTTCAA
ACCGGCACGGGGCCGGAGGACAGTGTTGTGGCACATGTCCGGTCCGAGGACCGGATGGCG
GCGATCCTACGCTGCCCTTCAAGTTAAGGCAACACTTCACGTAATGCCATATATGTATTT
GATTTTATTGAATCAATCGTGCTGCCAGACGGATTCAATGAAATCTACGGCGTGTTTTTC
GGCGATTCGGGCATAAATCCCCGGATAGCCGGCCAGCGCGCAGCCCTCGCCCCAGCTGAC
GATGCCGAACTGGGTCCAGCCCTCACGCAGGCGCAGCAGCAGCGGCCCGCCGGAGTCCCC
CTGGCAGCTGTCGATGCCCTCGCGGCCGGCGCAGATCACCTTGCCGCGCGACAGTTCCCC
GCCGTAGGCCTGCTGGCATTCATCGAATGCCACGAACGGCACCTGCACGGTCTGCAGCTG
GGTCGGGTAGACCCGGCCATCGCCGATGTCGGTGTCGCCCCAGCCGATCACGGTGAATTC
GCGGCCCGGCTTGAGATAACTGGCGTCGGGCCGCAGCCGCAGCGCCACCGGCTGTGCACC
GTCCAGGGGGGCGTTGAGCTGGATCAGGGCCACGTCGTGCTCCAGCGAGTTGCCGCTGTT
GAATGCCGGATGGACGTGGATCGCCTTGACGTTGGAGGCGCGGGGCGAGGCTTCGGTGGA
CAGGGCCGCGGCGTTGCCGACGACTGCGATGCCGCCCGGCGCTTCCCCCTGCATGCAGTG
CGCGGCGGTCAGCACCCACGAAGGCGAGATGAGGGTGCCCCCGCAGAAGTGGCGGTCATG
ATCCGAATCGCCGTCGAAGATGCCCTGGATGCTGACCATGAACGGGTACTCGCCAGCCGG
CGCTGCTTCACCGCCGATGATGCGCGGTGCTTCGCGCACCTGTGGCGCAGCGAAGGCGGG
TACGGCGGACGCGGCCAACAACAGGCCGATGAACAAAGAGGTGCTGCGATACATATCCCT
GTACTCCTCTATCAATGGTTGGAACCGGCGCGGCCGCGGTCCGTGCCGGTGCATCGATTG
GGAAGCAGGGATGAAGCCTGCAGCGCGAACGCGCGCACAGTTTCGGTGCAATGCGCTGCC
TGCGACAGTCGCAGGCCAACAATTGCGAACGCCATCCCGCATGGATCGGAATGGCGTTCG
TGGTGCCGGCGTGACCGGCGTCAGCGGTGGGCTCAGCGTGCAGCCAGAGCCGACGCGATT
TCCTGCTGGATTGCCCGCGCAGCGGCCTGCGGATCAGCCGCCAGGCGGATCGGGCGTCCG
ACCACGATGGCGTCGGCGCCATCGGCGAAGGCCTGGGCCACGCCAACGGTGCGCTTCTGG
TCATCGCCGACCGGACCACCGGGACGGATGCCCGGACAGACGATCGAGAACCCGCTACCG
GTCGCGGCACGGATCGGTGCAGCCTCCTGGCCCGAGGCGATCACGCCATCGACGCCCGCT
GCCTGGGCGGCCAACGCGCGTTCGACCACCACGTCCACTGGCTCGCGGTCGACGCCCATC
TGCGCCAGATCGGCGCGCCCCATCGAGGTCAGCACGGTCACCGCCAGCAGGCGCATGTCG
CTGCTGTTGGCGGCCGCGCAGGCCTCCATCATCGCCGGGTGCCAGCCATGGATGGTGGCG
TAGCTGACCGGCCACTGCGACAGGCGCTTGATCACCGCCGCAGCGGTCGCCGGGATGTCG
AAGAACTTCAGGTCGACGAACACGCGCTTGTCGCGGCGGGCCAGCTCATCCAGCACCTGG
AAGTACTCGCCGGAGGCGAGCAGTTCCATGCCGATCTTGTAGAACGCCACGCTGTCACCA
AGGCGATCGACCCAGTCCAGTGCCTGCACGCGATCAGGCACGTCCAGCGCGAAGATCAGG
CGCTCATCGGCGCGCAACGGCAGCGGTGCGCGGCTCACGGGGCGTAGTCCAGGGCGGCGC
GCTTGGCGTCGTGGCGGGCCTGGCGCGACTGGCTGTAGTCGTTGTTGAACTGCGCCGGCT
CGAAGCCGCCGTAGGTCGGGTTCGGCAGCATCCACCAGCGCTCGCCGAACCAGTCGTGGT
ACTGCTGCAGCAGCGCGTCACGGCCGTCGTTGGTGTTGGCGGTCACTTCGACGAAGTCAC
CCAGCTGGTCGCCGAACTGCATCAGCACGCGGTACTTCTGCCCTGCCAGGCGGCGGCGGC
AGTTCTTCTCGCTGCCGGCCTGCTCGCAGCCCGGCACCACCGTGCCCAGGCCAAGGAACA
CGCTGTCGTCGGCCACCGGCAGGCCCTGCTCGCGCAGGTTGGCCAGGGTCGCGTCCTTCA
GGTGCACGGCGCGGTTGGAGATGTAGAGCAGGGTCACGCCCTTGGCATTGGCGGCCTTGG
CGAAGTCGACCACGCCCGGGATCGCCTTGGCCTTCTTTTCGGCTACCCACTGGTCCCAGG
TCAGTTCGTCGTATTCCTTGCCATCGCGCACCAGGCGCGCCTGGTAGGGCGAGTTGTCCA
GCACGGTCTCGTCCACGTCCAGCACCACGGCCGGCTTCAGGCCCTTGGCGTCGTTGCCGC
GCTCTTCCGGCACCAGCGCATCCCAGTGGGCTTCCTTCAACGCCGCATCCAGGTGGTCGG
CGGCGGCGCGGTAGGTCTGCTCGGTGATCGCCCTGTACTCCTGCGCGCGCTGCATCCACA
GCACTGCGTTGAGGTTGTCGTTGGCGGTGGCATCGAGCGCGCCGTCGGCCTTGGCGGCGG
CAGCGGGCGCCTGCGGGGCCGTGGCTTCGGCGGCGGGCGCCTCCACGCGCTTGCAGGCGG
ACAGGCCCAGCGCCGCAGTGGCGAGCAGGGTCAGGGACAGGGAAACGGGACGACGCATGG
ATTCACCGGCAATCAGATATACCGGCGCATTTTACCGGCAAAGCCGGCCCCGGGACGGCT
ATGCTTGGCGGTTGACCCGTTGCCCTTCCGGAGGCCGCCATGACCGATTCCGCCCAGACC
CCTGACGTCCCCCTGCTCGACGCCGTGCAGGCCCGCCTGCTGGGCTGCCTGGTGGAGAAG
GAGGCGACCACCCCGGACACCTACCCGCTGACGGTCAACGCGGCCCAATCGGCGGCCAAC
CAGAAGACCGCGCGCGAGCCGGTGATGAACGTGGACGCTGGCAGCGTGCAGCACGCGCTG
CGCCAGCTGGAGGCGTTGGGCCTGGCCCGCCAGCACTTCTCCTCGCGCGCCGATCGCTAC
GAACACCGCCTGCAGGCCGCGCTGGACCTGACCCGGCAGCAGACCGTGCTGCTGGCGCTG
CTGCTGCTGCGCGGTCCACAGACGCTGGGCGAGCTGGTCACGCGCAGCGAGCGCTTGCAC
CGCTTCGCCGACACCGACGAAGCCCGCCATGCCATCGAGCGCCTGCAGCAGCGTGCCCTG
CTGGTGGTGCTGCCGCGTGCCAGTGGCCAGCGCGAAGACCGCTACATGCACCTGCTGTGC
GGTGAAGTGGATGGCGCGGCGCTGGCGGCGAAGTACGCCAGCAGCAGCGGCAGCAGCGAT
GCGGCCGAACCGGGCCTGGCCGAGCGCGTGGCCCAGCTGGAAGCGGCCGTGGCCGAGCTG
CAGGCACAGCTGGCCGAACTGCGCGGTTGAGGCAATCTACTGGGGTCGGATCCCGCAAGG
CGGGCTCTGACCCCAGTGCTATCCCGGGTTGCCGGCCAGCGGCCGGCACTACCGGATGTC
CTGCCGATGCAGTGCAGACCAACTGTCGGCACCCACTATGATCAAACCTCGGCCGCGCCC
GGCGTGGCATACAGCCGGCTCGGGCTGTCCACGCCCGGCAGCTGGATCACCCCGCGTTCC
TGCATGCCCAGGCCCAGCAGGATCTTTCCGGACACCACGTTGTCCAGGTCGGTGATGCCA
TACAGATCGTGCAGGCCCAGCGCTCCGCGTGCATGCGCGAACACTGCCCGCGCCGCCTCG
CCGGCATAGCCCTGCCCGGCAAATTCCGAAAGCACCGCATAGCCGATATCCGGCCCCGGC
AGGCCATCCCGCCGCACCAGCCCGGCATTGCCCAGCCAGGCACCGTCGGACAAGCGCTCG
ATGGCATACATGCCGAACCCGTTCAACGCATAGCTGTGCAGCACCCGCAGCGCGATGTAC
TCCCGCGCCTGCGCCTCACTGCGCACATCACGGTCGCCGATGAAGCGCACGAAGCCCGGA
TCGTTCAACAACGCCAGCATCTGCACGGCATCACGCTCCGGATCGATCCGGCGCAGCCGC
AGACGTTCGCTTTCAATCGGATGCACGCCCAGACCCTCCAACAGAAAGCCCGATTGTGCC
CCAGCCCCCGGCTGTTGCTTTTGATTTTCTCTGCGTTGCCGCGGTAGGACGCGCCCGGAA
TCCTTCAGAGGCCGGGTGGGGCGGGTTCGCGGGGGTACCGGCGCCATGGATGGCGCGAAA
GAGGATGCTCTGAACAACTACCCGGGTAGTGCCGGCCGCTGGCCGGCAACCCGAGAGACA
ATGCGGCTCATGTTGAGGAGCCATCCATGGCATTGCATGAGATCGCCTCGATGCGGTTGT
TCGCCCGGCCCGGCGGTCCTGATGCGATTCCGGATGAAACCAAGATCCTCAATGTCCGTC
GTCTGCTGGAGCTACACGGCCTGGCGGCGAAGATGCTTGAAGCGGTGAACGCGCACCTGC
CCGAAAGGGCCAGAGCCTGCGCGCAGGCACGATCGTGGATCGCCTCCATCATCCACGGGG
CAGCTCAACCAAGAACGCCGCAAGGGCGGGAGATTCTGAGATGCACGAGACCCGCAAGGG
CAACCCGTGGTACTTCGACATGAAGGTCCATATCGGTGTAGATGAGTTTTCAGGCCTGGT
GCATCACGTGAAGTGTACTGCGGCCGATGTCGGTGACATGACGGTCACCCATGAGCTGCT
GCATGGCAAATAAGACTGGGTGTTCGGCGACAGTGGCTATACCGCCGCAGACAGGCGTGC
TGAGCAGCACGTATGGAATGTCGGGATTGTCCAGGCGGCTCTTATGTATTTCCTGCTCGA
CTTTACAGAACCTTCAACCGATATCACACCCAATCCTTCGTGCAACTTCCATGGATCTAT
CACTCCAGTCCCCACGCGCTTTCTCATGCACCTTACGAAGAATAGCGCATGCACTTTGAA
TGTCCCCGCCTTGGCATTTGAGGATCGCCAGATAGATCTTCGGCAGGGGGTAATTTCCAT
GTACGGCTTCCAAGAATGCCTCCATTGCCTCTTGAGTTCGCGACCTTTCCAAGAAAGGGA
GAACATGTGTTCCCAGTGTCATGGCGACGTTCTTTGGAGTTTGGTCATCATTCAGAGGCC
ACCAGAGATCGTGATTGTTGACTATCTCTCCAACGCGAGCACGCACGATGCAAAAGGGCT
CTTCCACAAATCCTTGAGGCTTGTAGCCCCATGCTTTCTCGAAGGCGTCGACTTGCAACA
CACCGGCATTAATCGTCGCAGTATCGCCAGACTTACCTACCTGAATATCAATAACCTCAA
CAATTGAATCAATCGTGCGATTCCAAAGTGCGCCCTTTCGGTTGAATCCAAGGGGTGCAA
GGACCTCATCTGTGCGCGCAATGAGTTTCTTTATTGTCATGGCTTTTTAAATTTATCCGG
GTCGTAATAGATGACTCGTGCACGCATGCCGAGCTGCTTTTCGTAATTTGCAGTTTGCCG
AGCGCCCGCTGCCATACCAGAAGGTGTATTCGGCTTCAACTCGAGGATTCGACCATTCGG
TGTGACTGCATCAGGTTTGTAGACCTTACCGTCAGCTCCAATCATTCGCGGCTCAGACTG
CCAGCCAGGTTTCGCTGCAATCCTTTGGGCTAGAGCGGCGTGAGCTGCGCGTCCAGTTGC
AGCGGCAGCATTCTCTCCGCCGCGCGTAGCCCGAACAGCAAGTGTACCCCCAGTGGCAGT
GCCCGTCACACCAGCTGCGTCAGCCGCAACGTTCGCTGCAGTGGCGACTGTTCCTGGGTT
AGCGAGGGCTATCATGCCAAGCTCCCACACGACGGGAGCTGCCATTGCAGCTGTTACGAC
GAATGCGGGTATGATAAAGCCAGGGTGATCGAAAGCCTTAGAATCCTTAGCAAATGTATC
GCTAAATCTATCACACGATGGGCACCGGCCATCTGGGTCCCTGAATCTGTACGGATTGTT
GTAGGCATAGACATAGCGGTTGAAATGCCGCATGTCTCCGTGATCCAGTGCTGTAACAGG
ATCAACCGACAGAAATCTACCAATGACGGGTTCGTAATAGCGCCGCCCCATGTAGATTAG
GCCTGTATCTGAATCCGCAAGATGCCCTGAATAGCCCGGGATCTTTGCGCTAGGTGCAGC
ATCTACTTCACCATACGGCGACCAGAAGTGGCGCGTCAGCACAATACCGTTGGCGCCGCT
GGTCGCCGTTAGGGTATTGAGTGCATCGTGATGAAGATAGGTGAGCGTGTTGCCCGTGGC
GGAGCTGGTGCGAATGGCCAGCAACCGCTTGCCGAGGTAGATGTAGTCGGAGGTTTCCTC
GCCCTCGGTGGATTCGATCAGCTCCCCGCCCACCAAGTACTGCCAAGTGTGGTCTAGATT
TCCGACCGAAAGATCCGGCAGACCTACATCGCCTCCAGGGATGGACACCTCCCAGTCGTG
GGCAACATTTATCAACTCCTTGCCTGAGATGGGCGGGGCAGTGGGTACTGAAGAATGTGC
ACGCCGTCCTGCTCCATCGTAGAAGTACTTCTGCACATCTCCCACTGAACGGAGCTGGCC
GCCTATATCGTAGGTGAGCGCCTGACCGTTACGCGTCACCAGATTGCCCGCAGAATCGTA
AGAGAAGCCAGAGACGCCATTGCCACCGGGGTCCCGCAGCAACTCCAGGCGATTGCGGGC
GTCGTAGTGGAACGTACGCTCCCGCTTTCCCGGCAACCGCATCGAGACGATGTTGTCCAG
CGTGTCATAGCCGAACGTGTATTGCCCACTGCCACCATAGGCTGGAGCACTGGCTTGAAT
CAGCCGGTCGAGGCGGTCGTAGCCCAGGCTGATCGTCCCGGAGTCGCCGCGCACGCCATC
GCGGATCTGGGTGATGTTTCCTGCTGCGTCATAGCTATACTTCAGATCGATCACACCACC
GTCGACGATACGGTCGGTCAACTGTCGCGCGTTCTCGATTACGCCACGTACGATGCCGTT
GCCGTAGGTCAGCGCGGTGGTTTCGCCACTGGGGGCGTAGGCGACGTTGCTGGCGAGCAC
GGCGCCGGTGCCATCTTGCAGCTGTACGGGCTGGCCCAAGGCGTTCAAGGACTGCCGGAC
GGAGTAGCCATCGGGATAGTCCGTACGGATGTGTTGCCCCATAGGGTCGTAGCCAAATGC
CAGGGACCGGGCGCTAGCGCTACCCACCACACGGCTCTGACTTGTCACCGCCCCGAGTGA
GTTGTAGGTACGAGTGGTGACAACCGCAATCCGATCCTGATTAAAGACCTTTTCGATCTT
CAATTGGCCAGTCGGGGTGTACTCAAGCTGTTGATCCCCAAGACCATCGGGATATACAAC
AGCCTGCAGACGATTGCTGGCGTCGTAGTCACGCGAAACACGGCGAGAAGCAATCTGGGG
CGCGTCGCGATTGCATTCCGTCACGCTGGGCAAATCCAGCCCGGTTGCGCTCCAGGAGAG
ATTCCCCGCCGCGTCGTAGCCAAATACGCTCGACCCAGTCTCAGGTTCGATGACCTTGCA
CAGCCGGAGGTTGTCGTCGTAGACGTATCTCCGGGCAACCGTCGGGGCCGGATTGTCTGG
ATTGACGGGCACGACAGGAGCGGCCTTGGCGGTGGCAACTGCCGTGGCAACCGCGTCGCC
GGTGACCGAGAGCGTAAAGCGGCTCGTTCCGGCACCGATTGGCACAACAACGGAGCCGCT
GGCTCCACTGCCTACCACCGAGCCGCCATCACGCTTTAGCTCCGCGCGCGAATCCGTGGC
CGACCAGACCAAGGTGATGTTGCAGGTCTGGGCATCCGATGCAATCTGGCACGTGGCCGG
AGTTGCGGAAAGCGTGCCACTGGGCGCCTCAGGCACTACAACTGATCCGGAGCCGTCAAG
GGTGTTGTTGGGTTGTCCAACGGGGGAAATTCCATGGACATAGATCGGTTGCCCAGCCTG
CAGGCGGCGCTGCTCGTTGCTCATCTGAAGCGAGAAGCGATGATTGCCTCCAGCCTTGCA
GGACGTAGCCACGGCCGGCTCACTCGCCAAGTCGGCCTTGCCGGTCAGGAAGATCGTCCC
ACCACTGCCGGCGGCTCCACCGGTGTAGGCATGAATGTCAATCGACGAATCAATGCCCGT
CGAGCACGCCCAGCCTCGAATCTGACCGTCGCTGGTGACACCATCGATGTTGCCGATTAC
CTTGGACGGCGGCCCGTTGACCGTGACCTGAACATTGTCGCTTTCCCGACCAAACCATTC
TTTGCCCTCTTCCAGCAACCGCCATTGGAAGCTGTAGACACCTGGCAATGAAGGAGCTAC
CACGTCGAATTCAAAGAACGCAGGCAGCTGTGGACTGACGTCATTCGGCATTGGAACCCG
CGCCCTGCCCCAGCGGACATTGTCATTGGGATTCCAGGACCCCAATGCATAGCCCGCCGA
CGCCGACCACGTCGTGTTACCCGTGTTGGTGAACTTCAGCTTGACTCGATAGGTCCGCCC
GGTCTCCATGCTGGTCGGGACCTCTTGCTCATACATGACGCCGCGATTGAGCCTTCCGGT
CGTCTCAAAGATCTGCTCGCTGCTGGTGCTACCGAAGCGAGCACCATTCCGGTTCATTTG
CCATTGGAGCGTTGTCGGTCCGTTTTCACTGGCCGCTACTCCGCTGAACGCAAACGTTGC
TGTGCCACCAGGAGCCACGTCGTGGGGTACGGCAACCTCGGCAATTCCGAGTTTCGTGGC
GCCGGAAACGTAGCGCTCGGCCTGACCCAGTCGATAGCCTTCCCCTGCTCGCCACGTTGT
GTTGCCCGTGTTCCGGAAGGTGACAGTACCGCTGAACGGGGTTCCTCTATCGGCCGAATT
AGGCCAGCTTGCGGAAACGTACTCCGCGCCGTCAAATGGGGTTGGCGGTGCCGCCACCGT
GATCGTGATCGTGGGTGAGATCAGCTGTCTGTAAGACTCATTGCCGTTGAAGTTGCGCAC
GCCAAATGCCTTGTAGACATACTGATACGTACCCGCCGACAGGCCGTTCTCGGTATAGGT
CCCGTTCGGAAGTCGGGAGATCACTTGGCCATTGCGCGTGAGCTGTATGTCTTCCAGATA
CTCAGCTTTGGGGCCAGTGCTTGTGACGCCACTTTTGAGCTGCAACTGATAGGTTGCTGG
TGCCGTGTAGGAGATTTGGGCTGGCCCAGTGAGTTCAATCCAAGCGTCAGCGTGTGCCAC
CTGGCACAGGAAGATGATCATCAGCCCCAGCAGAACCGCCGCGGCCATGCGCAGTTTTTC
AGTGTTCACGAATGCCATCCTTGACGTGGTTTCAGTTTGCGGACTGGGCCACTTCGGTAG
TGAGGCCAAATGCATTCCGTTTTATGCTGACTTTGCTTCCGTCGGCACGAATGATCTGCG
CAGGCCGTTCATAGTCCGGTCCTTCAAAGGCATCAAACCGGGTAATCGTCTGATGGCCGA
GCGGATCAACGACGGTAGTCGTAGCATTGCTGCTGTAGGCAATGGTCGTGATCAGCAGGC
CTTGCTCGCTGTCCTGGGCCGAGGAAGTTTTCCTCCCAAGTGCGTCGTACTCAGTCCAGG
TGCCGGTCGCCACATTGCTATCCTTTGAAGGGTAGGAAGTGAAGATCGGGCGACCCTCGC
TGTCGTAGCTGTTCCTGACCCACCGTTGGGTCCCCGCGATGTCGTTTGCATCGTATTCGC
GCACCAGGAGCGGCTGCCAAAGCGCATCGAGATAGGTTTCCTGACGCCGCGCCCCTTGAG
CGTTATCGACTCGCCAGTGTCCCGGCGAAAGGCCGTACTCATCGGCCGCGACCTGCTGGA
ACGAGATGGTTGTCTTGGTCCACTGGTTCTCATCGACTGGTGGCTGGACCTCCTTCACGC
GACCCATCGAATCGTGCTGATAGGACGTGGTCCTCTGCAGCGCATCCGTGGTTGAGGTGA
TCCACCCGTTTCCGTCGGCCGACATGCTGTTGGTGGTGCCATCAGGATTGGTGACCAGTC
GCGGTACACCCCGATACCAGTCCTGGATTTGGGTCGTATTTCCCTTTCCGTCACGCACCG
TACTGATCGTGCCATCCGCGGCATAAGTCACACTCTGCAGTAGCGCTCCAGCGCGATAGA
CGGCATTCGGCTTGGCCATGGCGTCATAGCTATATCGCGTGGTGACCTTCCCGGACGCAA
CCTCCTTGACGCTCAACACCTGATCCAAGACCCAAGGGTTGGGCGTATCAAGATGCTCTC
GTATCTCGGCCTTGGATCCGGAGGGGCCAGTGTAAGTCACGCGTGCCGGACGGGCATTGC
GATTGAAGTCGCTGTAGACCACGCGATAGGTATCGCCATCCTGACTGAATTGGCTCTCGC
TCAGCGCACTCAGCGTGCCCGCCAAGAACTGGCCTGACTGAAGTCCAATTGACCGTCCTA
CCCGGACGGCAAACGGACCTGTCTCGGAACCAAAGGTGTAGGTGCTTAGCTCATCACGTT
GCACCTGGCCGGCCGCATCCAGAATCTGCTTTTGGAGGAGCTTTCGTTCGTTCAAGCCCG
GATCTGCGCCATAGCGTTCGCGAATCTGCGTGCCATCCGGCTTGGTCAGGCTGGACCAGC
GCCCACCTCCCGGCAACTGCAGGTTGTAGCCTCGCGTACTCACCATCGAAGGCAGTCCGG
GCCCCATGATGCTGCGCTTCTTCAAGGACCATGCATCGTAATGCGACGGAAGGAGTCCGT
TGCAAGGATCAGAGCGGATAAACAGCTCCATTTCAAAGTCGAAGATGCCTTGAGCACCTG
ACGGAGAGGTTACCGTCATCTGCGTGGGTGGAGGGGCATTGCCCGCGCGGATCTCGCACC
CGCCCCCATCGTCACCGCCACGCAAAGGAAGGCTTGATTGAAGCCGCCCGCGATGACTGT
AGGTCCAAGCAGAGCCATCCGGGAGTGTCACTTGGGACAAGCCGCCGTCATTTCCCTCCG
TATCGCCCACATAGGCATACCGCCAAACTCGCCCATTGGCCGTGACTGTGGTCACCCGGC
CGTCGCCATCGTAGCTCAGGTCAATCCGGCGTCCATCGCTGGACTCAATCCTGGTGAGCC
GGTACCCGTCGTAACTATAAGACACCCAGTTCCCATAACGATCCTCAACACGCGATGCCA
GAAGGTAGACGCGCTTACGCGCCATCATGCGACTCCCGGCCTTGGCTGTGGCGTAGGGCT
TTTCCGCTCCCCAGTCAAAGAAGTACTTCTTGCCATCGGGCGTATGCCCCACGAACGCCT
CGCCTGGGTATCCGTTGCGCGTTGCAGACAGACAAGTGAATCGCGCTCTGGACGCTGTCA
TCCACTTGGGTACCTCAAGGCCTGGCGCAGAGGCATAGGACGGGTCATCGGCAATCAGAA
GTTCCTCGCCGGTTCCGCCATTCCACTTCACATCGATGCCAAAGCCGATGTCGGTGTAGC
CCCAGGTCTCCAGCAGCAAGGGCGCGGTGTTGACCGAACAACGCTGCGTGGTCTGAGCCC
CTTGGTCACCCGTGATCCATCCAGCGCCTTTGGTCCACACGCCCGACATATAAGGCACGA
CGATTTCCCAATCATCGAACAGTGTCAGACCCTTGGTCTCGCTATCGCGAAATCCTCGGT
TAGTCGCCTCCACCGAAAAGCGTCGAGCGACGCTCACAGGAAGGTCAAAATTGCCGGGAA
TGGACACGTCCTCAATGAAGAACTCCGTACTACCGTCGAAGCCTGCGGTCCGATCGCCAA
ACACCTCATCGGTAGAGATAGCGGCGAGCGACTGCGCGCTCTTTATCCGCTTCTCATATT
CTTGGTAATTGAAGAGCCCATCTTGCGCCGAAGCGTGGAACCCAGCCCCCAACGTAAGCG
CTGCGCCCGTGATGATCGAGCAAAGTCGCGAATTAAGATAATTACTACGGGGGGATTTTC
CCTCCCGCCTGTCCTTGGCAGAAATCATCTTCGCTACATCCTTGGATAAGGAGTGAAAGG
AAAATCAGCTGCTGTTTGAGCAAAGAACTACGCCTATAGCTTCGCGTTGTCAAACCCCTA
TTGAGCGGAGCTGTAATGACCCACTAATTTTCCGATCAGGAGCTACGGCAATCTCCTACG
GATTGGCCGCAGCCAGAAGTGAAACATCCTCTCAACCTATTCCGAGGCGATCTCGTGAGG
AATTCACGATTCATCAAATTTCCTGCTGCACTTCCGCAAACCGATGCGCCAAAAACGCCA
CCAGGCGTCTTTTGCCTGCTCATCCGGGTGATGCGGCAAGATCGGGAGGTTGAGGCTCTT
CTACAATCGCCAGCCATATCGGAGTGAAACCCTTTTCATCAACACCACCCCATCAGATAG
CTCTCCATAGGATTTGAGCTCATTAACTGACGCGTCATGCCAGGTCGCCCCCGATGGCAC
CCGACCCCACACCCACTATTGTGCCAACCCCCACACGGACGAGGCGGCACACATGCCCTA
TATCGGAATCGGACTCCACGTACTGGCAGCCATCTACTTCGCGGTGCGCGCCATTCGCTC
GGGCCAGAGCCTCTACTGACTCATCCTGCTCTTCTCGTTTCCGCTGCTCGGCAGTGTCGT
CTACTTCCTCGCGATCTACTTCCCGGAAGCCCGCAACTCGCGCGGCGCCCGCCAGGCCAT
TCGCTCTGCCAAGCAGTTGATTGAGCCGGGTCAGGACCTTCGCAACGCTCGCGCCGAACT
TGCGCGCACGCCCACCGTGCAGAACCGCGTTCGCTTGGGCATGACGCTGCTGGATGCCGG
CCAGGCAGACGAAGCCAGGACCCTGCTCGAGCAGGCGGTCAGCTCGCCATTGGGCGACGA
TCCCTACATCCTGACATGCCGTATGGCTGGAGCTGATCAAAGCCGCGCTGAAGAGGTGCT
GAGACCAAACAGTCTCAGGCGCCCCTGTCGCATCCGCCTCGTTTATGACCCCGCCGGGCG
GATGTCGACAGTCCGCTGGCATCCACAACCAACATCGCCGATAGCCTTGCAGCGCTGGGC
TCCGGCCCCGTTACACCATATGCAACGATTCTGAAAATGTTGAAAGTGATGACGGCATCG
GCCCTACTGCATTGGCATCACGCATAGGTCCGCGTATTCCTTGCCGTGCCACCGAGCACT
GGTGGTCGGGATTCGAAACCCCGGTTGTGTGGATGTTGTTTGCACGTTGCCAGCCGGCAC
CGCCTCGTGCGGTGCCGGCTGGCAATCCGTCGGCCGGCTATGGCGGGCGATGCGTGGAGG
CCTAGAGCCTGCCCGGTCATCCACACACGGGGTTTCGAACCATGCATCGTCCGCCACCTT
TATCGGTGGCGGCTTCTGCCTGCACGCAAGGAGCCCAGCCATGACCCAGCCCCACTCCCC
TGCCCCGCACCCAATCCACGACGTGCCCGCGAACGGGCCGGCGCTGGATCCGAGCACCCT
CATTGCCCTGCTGCACAGCATCGGCTCCGGCGCTGCTTCCGATGGCCAACCCTGGCCGGA
ACGGCATCAGATGCCCGGCCGACGATTGGCCCTGGCCGACACCGACTGTTCGTTGGCGGG
CCTGCGCGTGGTGCTGGAGATCCTGCTGGCCGCTCAGCGCGCCCGCGAGAACGGCGAACT
GGAGCAGTACGTCGGCCCGCGGGTCATGGAAGGTCTGATCATGGCCGGGCTGGGACTCAC
CGCGCACGCCAGCACGCGCCTGCAGCCGGAGGGCTGAGTGGTGCGGCACCCTTGGGTGGC
GATGGCGCTGTGCCTCGCCCCAGTGATTGCGGTACCGCGCCAGTGGTCGGTACCGTCCAT
ACCCTCACCTCTCGCGTTCCAGAGCCTCTCTGGCGTGCGCTATTCGCAGCTGCGTCGCCA
AGCGGTCCAGTTCGTGAAGGCACAGCCGAGGCAGGGATTCCAGCTCGTCGAACGACATGC
AGACGGCGCTTTCCGGATTCACTGCAGAGACGTTCCAGTGCTGTGGTTGGATAGGCGCTC
GCAGCATTTGCTGCTGCGGGTTTCACTGGATGCGAAACAGCGAGCGCCCGACGTTCTGCA
GTTACGGGCGCTGCTGCAACGACAGATGCATCCATTGGACTACCTGGAACAGGTGCTTGC
TGGCGTGCCGGAGCCTGTTTTGATGGATCGGGTGCGGTGGATACTTGCCGGTGGGTGCCC
GATGGGGCGCGATGTGGCACGCAATAGTCGAGCGTGGCTCGACTCTAAAGAGGGAATGCT
GCGCTCAACGAGGAGTGTTCAGACCCCACTTAGTCGAACAACGCCTCGATCGCCGCCAAC
CCGGCACTTGCCCGCTCCTTCTTCCGCGCCGCATCCGCCACCGGGTCCGCGCCATCGCGC
TGGATCTCCTCGGCCGGAATCTCCTCGAAGAACCGGCTTGGCTTCAACCGCACGTGCTCG
CCGAACTTGCGCGTCAGCTTGCTGTAGCTCATCCACAGCTGGATCTTGGCGCGGGTAATG
CCCACGTACAGCAGGCGCCGTTCTTCCTGCAGGTTGCCCTCGTCCAGGCTGACCTGGTGC
GGCAGCACGCCGTCCTCGCAGCCGACGATGAACACGTACGGGAACTCCAGGCCCTTGGAG
GCATGCATGGTCATCATGCGCACCTGGTTGCCGCCCTCGTCCTTGTCGCTGCGCGACAGC
AGCGCCAGCTGGCCGGCAAGGTCGGCCGCGGTTGCACCGCGCGGGCCGCCCTCGAACCAC
TGCGCCAGTTCCTCGATGTTGTTGGCACGGCGCTGGTAACTGGCTTCTTCCTTGGCCTGC
TGGCGAAGTTCGCTGAGCAGGCCGGACTCCTTGGCCACCTTGCGGATCATGTCGCCGGAA
CTGACCTGGCGCATCTGCGCACGCAGGTCGCGCAGGATGTCGGTGAAACGCGCCAGGCTG
TTGGCCGCACGCGGCGGCAACTGCTGCAGGGCGCCGATCGCCTCGGCGGCCTGCGCCATC
GGCATGTCTTTCTCCTGCGCCAGTTCGGCCAGCCTGGCCAGCGTGCCGGCACCGACATCG
CGCTTGGGTGACTGCACCGCACGCATGAACGCGGTGTCGTCGTCCGGGTTCACCAGCAGG
CGCAGCCAGGCCAGCGTGTCCTTCACTTCCTGGCGCTCCAGGAACATGGTGCCGCCGGTC
AGGTGATAGGGAATGCGCAGTAGCTGCATCGCCTTTTCCAGCGGGCGCGACTGGAAGTTG
CCGCGGAACAGGATGCAGAAGTCACTCCACGGCACGTTGCGCGATTGCGCCACGAAGGCG
ATCTCGGCGGCGACCTTCTCTGCTTCGTGTTCGCTGTTGCGGCATTCCCACACGCGGATG
CGTTCGCCGTCAGCCTGGTCGCTCCACAGCTTCTTCAGGTGCTCGTGCGGGTTGTTGGCG
ATCAGCGCATTGGCCGCACGCAGCACGCGGTTGGAGCAGCGGTAGTTCTGCTCCAGCTTG
ATGATTTCCAGCGCGGGGTAATCACGCCCCATCTGCTGCAGGTTTTCCGGGTTGGCGCCG
CGCCAGGCGTAGATCGACTGGTCATCGTCGCCGACGCAGGTGAAGTTGCCCTTCTCACCG
GCCAGCTGCTTGAGCAGGCGGTACTGCGCGTCGTTGGTGTCCTGGCATTCGTCCACCAGC
AGGTAGCCGATGCGCTCGCGCCAGGCCAGCGCGATCTCCGGGTTCTCTTCCAGGATCTGC
ACCGGCAGGCGGATCAGGTCGTCGAAGTCGACCGCATTGAACGCGGTCAGCCGCAGCTGG
TAGCGCTCGTAGACGCTGGCCGCTTCCTTCTCGCGGTTGCTGCGCGCGGCGGCCATCGCC
TGTTCGGGCGACAGGCCAGCGTTCTTCGCGCGCGACACCAGGTTCTTCATGTCCTCGATG
TCATCGGGCTTGGCGCCGTACATCAGGTCCTTGATCTGCGCGGCGGCATCATCGGCATCG
AAGATCGAGAAACCGCGCTTCAGGCCCACGGCGGCATGTTCGATCTGCAGGAACTTCAGG
CCCAGCGCATGGAAGGTACAGATGGTCACCTCGTCGGCGTCCTGCTCGCGCAGGCGCTTG
GCCACGCGCTCGCGCATTTCCTTGGCCGACTTGTTGGTGAAGGTGATCGCAGCGATGCGG
CGGGCCGGGTAGCGGCCACAGCCGATCAGGTGGGCAATCTTCTCCACGATCACGCGCGTC
TTGCCGCTGCCGGCGCCGGCGAGCACCAGCAACGGGCCTTCGACGTGCAGGACCGCGGCA
GCTTGGGGAGGATTCAGACCGTGCATGGGGACAGGATTGTAGCGGGGTGCCGGCAGGCCC
ACCTGACTTGCATGGCGCCCGCCCGTAAGGTATTGAATCGGCACCGGAACACAGGAGCGT
GGTCCATGTCCCCGACTGTCATCGCCCGTCCGCTTGCGGCCGCCCTGCTCGGCCTGCTGG
CCCTGCCTGCGGCCGGGTCCGGCCCGCCGCCGCGCACGGATGCCTATGAAGCGATCGTGC
TGCAGTCGCACGAGTTCCTCGTCTACCATCCGGACCTGCGCTTCCGTGGGCTCGGCATGC
AGGCCCGCGAACGGGGCCGCCACGAAGAAGCCCGCATCGACTTCCGCAATGCCGCGCGCT
ACGGCGACAAGCTGTCACAGGCAGCGCTGGCCGACATGCTCTGGAACGGGCAAGGCGGTC
CGGTCGACCGCGCCCTGGGCTATGCATGGATGGACCTGGCGGCCGAGCGCGGCACCGAGT
GGCTGGTGGTACAGCGCGAGCGCTTCTGGGAGGCGCTGTCCGCCGACGAGCGCGAGCGCG
CGGTGCGCGAGGGCCGCGCGCTGTATGCCGAGTTCGGCGACCCGGCGGCGACGCCGCGGC
TGGAACGTGAACTGCGCGCCGGCAGCATGCAGCAGACCGGCAGCCGCGCCGGCTGGAACG
GCGCCATGCGCAGCCAGGGCCGTGGCGATGCCGGGCCGCGCGTGCTGCAACCGGAGAAGC
ACCAGCTGGCCCGTTACTGGGATCCGGTGGCCTACCGGCAATGGCAGGACGAGGCGTTGG
CGAAGTCGGGGCGATGACGTTGGTTTTTTTTCCATGGCCATGGCCAGGAGGGCGATCATG
AAGGCGAAACACGCTCCACTCTGCCTGTTGCTGCTTCTGTCGACGGCCGCTGCCGTCGCC
GCAAAGGAATGTCCGGTTGAGGCCCCGCGACGGATTCCGCCCACCGTCCTGACCGGAGGG
TTTTTCGATTCGCACCCGGACCTCTTCTGGCGAAGCATGGCCCAACGGGCCGAACAGGAT
AAACAGCCCGCCAGGGCCCTGGTCTACTACAAACGCTCGGCACGCTACGCCGACAAGTTC
TCCCAGGCAATGGTGGCAAGGCTGTACCAGGCGGGTATCGGCACTGCGCCGGACCCGGTG
ATGGCCTACATCTGGATGGACCTGGCCGCCGAGCGCATGTACCACGACTTCCTGGTCCTG
CGGGAACACTACTGGGCACGCCTTGATCCGCTGCAGCAGGCACAGGCGATCGAGCGCGGC
CAACAGGTATACGCCGACTATGGCGACCGCGTAGCCAAGCCCCGCATGGAACGGGCGCTC
AGCGACGGGCGCCGGCAGATCACCGGCAGCCGCGTCGGCTACGTGAGCTCGGCCCTGGTC
GTCGTGCAGCGCCGCGGCGACGAGCAGGGCATCGCAACACCAGGCAACATCGTCTACGAC
AACGACTACTGGAAGGCCGCCGACTACTGGTGCCTGCAGGACAACTACTGGCGGCCAGCG
CTTGCGCCCAGCATCGAGATCGGTGCACCGCAGCAGATCCGCGACGGCGGGCCGGGTGGC
GACTAGAATTGGCCGATGGCCAAGCTCTACTTCTACTACTCGGCGATGAACGCCGGCAAG
ACCACTACCCTGCTGCAGAGCGCACACAACTACCGCGAGCGCGGCATGCGGGTGGCGATC
CTGACCCCACGCCTGGACGACCGTGCCGGCGCCGGCGTGGTCGCCTCGCGGATCGGCCTG
CGCGCCGATGGCATGGCCTTCGACCGCGATACCGACCTGCAGCGCTGGGTGGAGCAGGAT
CTGGCGGCCAACGGCCCGATGGGCTGCGTGCTGGTGGACGAGGCGCAGTTCCTGACCCGC
GCCCAGGTCTGGCAGCTCAGCGAGGTAGTCGACCAGCTGCGAATTCCGGTGCTGTGCTAC
GGCCTGCGTACCGACTTCCGCGGCGAGCTGTTCGAAGGCAGCCAGTACCTGCTGGCCTGG
GCCGACGAGATGCAGGAGATCAAGACCATCTGCCACAGCGGCAAGAAGGCGACCATGACC
GTGCGCGTGGACGAGCATGGCCACGCCGTGCAGGACGGGCCGCAGGTGGAGATCGGTGGC
AACGAGCGCTACGTGTCGGTCAGCCGTGCGGAGTTCAAGAAGATCACCCGCGGCGAAGGA
CGGATCGATCCGGCGCAGGCACCCCTGCCGCTGTAAGGGGTGTTCTTTTGCAGGGCTTGC
AGCCCTGCACCTGCTCAACGCAACGGCAACGGCCAAAGCCAAAGCGGCATTCTGCGGGAT
GGCGGGGCGGTGTGGGTGGGTGTCGACCTTGGTCGACACATCTGTCAGATATCGAGTGAG
ATTCCGGGGTCAGATCCGTTTTCCTTCGTAAAACGGATCTGACCCCATGAGCAATTCCGA
CAGATCGCGGCGATCTGTCGAAGGCGGGGTGGGTCCGGTGGCGGGAGTGTTCGCGGCATG
GATGCCGCGACCAAGCCCCCAGGGAAGGGTTTACGGCGTCTCCCGCCGCCGGACCCACCC
CGCCGTCCCACGGAATGCCCGCTTTTGACGTTGACGTTGATGTCTGCAGGTGCAGGGCTG
CAAGCCCTGCAAACCCAACCCCTCTTAGTACAGCGTGCGCTCCGGCGCACCCGCCGGCGG
CGGGGTGTACTGGTACAGCCAGGTTTCCGTAAGCGTCTTGCCGCCACTGCGCAGGAACAG
GCGGATGTCGATCTGCTCGGTACTGCCTTCCGGCGGCACCAGGTCGAACATCGCGCGATA
GCCGTTGATCTCGCGCAGCGGGCGCGCCGACACGATCTCGACCCGGCCACGGCTGGCTTC
CACCACCGCCTCGACCTCACCCTTGTCGATCAGGCTGGCCAGCTCGCCCCCTTCGAAGTC
CACCGCGAAGCGCCAGCTGAAGTACTCGCGCTTCTTGCCGACCACACCGCCCAGGCCGGT
GCGGCTGGCCACGCAGTGCGCCAGCGGCGGGCGCGCCGGCGGTTCGGCGCCCCAGTACAG
GCGGTAGCCGACCAGCAGCTCCTGGCCCGGCTGCGGCTTTTCCTTCGGGTTCCAGAACGC
CACGATGTTGTCGAACGTCTCGTCCACGGTGGGAATCTCCACCAGCTGCACCGAGCCCTC
GCCCCATTCGCCCTTCGGCTCCACCCACAGGCACGGGCGCTTCTCGTAGAACACGCCGTC
GTCCTGGTAATGGTCGAAATTGCGGTCGCGCTGCAGCAGGCCGAAGCCGCGCGGGTTGCG
GTCCACGAACATGTTGAAGCGCAGGTTGCGCGGGTTCAGCAGCGGCCGCCAGATCCATTC
GCCAGCGCCGGTCCACAGCGACAGGCCATCGGTATCGTGGATCTCCGGGCGCCAGTCCCA
TGCCATGCGGCGGTCGTTCTCGCCCACCTGGTACATGCTGGTGCACGGTGCGATGCCGAG
CCGCTCGATCGGCTTGCGCGGGTACAGCGCGCTGTCGATGTCCATCAGCAGCACGTCGCC
ATTGGTGATCGCGAAGCGATAGGCGCCAGCCACGCTGGGTGAATCCAGCAGGCCGTAGAC
CACGATCGTGTCCGAATCAGCCGATGGCTGTTCCAGGTAGTAGGCGATGAAATCCGGGAA
TTCCTCCGGCTTGCCCATCCCGGTGTCGATCGCCAGGCCGCGCGCGGACTGGCCGTACTG
GCCTTCCTTGCCGACCGCGCGGAAGTAGCTGGCGCCGAGGAAGGCGGCGAAGTCGCGGTC
AGTGTCCTTGCGGGTGTTCAGGCGGAAGCCGGCGAAGCCGAGGTCGGCCGGCAGCTCGCC
ATCCTTGATGCCGCTCTTGCCGTAGTTGAACGCCGCGCCGTCATAGGCCAGCTCCTGCGC
CTTGCCGTCGACCACGTCGAACATGCGCACCGGCGAATGGAAGTACAGGCCCAGGTGGAA
GAACTTGGCCTGGAACTTGCCGGGCTGGTCGGCCCACAGCGCATGGTCCTGGCGGTAGCC
GATCGACTGGTACTGGTCCCAGTCCAGTCCTTCCAGACGGCCCGGCAGCACCCGCTTGTG
GCTCTTGTAGGGCGCCTGCGCCAGCGCGCGCGCCTGGCCCTTCAGGGTGGCGAAGTCGAA
CGGTTGCGGCTGGCCGAGGCGGCGCAGGCCCATCTGGCCGCTCCTGCTGGCCGCGCACGC
GGGCAGGGACGGCAGGCCGAATGCAGCCAGGGCGAGGGAGGCATTGCGGATGAAGTCGCG
TCGTTGCATGCAGGCGCGTCAGGCACAGGGAGGAAGGTCGGCCATCATAGGCAGACAAAC
GTTAACGGGCAGCGGAGACGCGCCCTGCCCGTTCAGCTGCCGCTGGCTGCCGGCTCAGCG
CTGGCAGTGGCTGCACCAGACGCTGGCGCGCTGGCCGATGGTGGCGTGCTTCAGCGCGCG
GCCACAGTTCGGGCAGGGCAGCCCGTCACGGCCGTACACCAGCAGTTCCTGTTCGAAGTA
GCCCGGCGCGCCATCGGGGCTGATGAAATCGCGCAGGGTGGTGCCGCCACGGGTGATGGC
ATAGCCCAGGATCTCCTTCACCGCGTCGGCCAGCCGCTGGTAGCGTTCGCGCGAGATCTT
CCCAGCCTCGCGCAGCGGACTGATGCCGGCCTTGAACAGGCTCTCGGCGGCGTAGATGTT
GCCCACGCCCACCACCACCGCCTGGTCCATCAGGAAGGTCTTCACCGGCGCACTGCGGCC
ACGGCTGCGCGCAAACAGGTGGTCGCCGTCGAATCCCTCGTCCAGTGGCTCCGGGCCCAG
CCCCTGCAGCAGCGGGTGGATCTCACCGGCGGGCTGCCAGAGCAGGCTGCCGAATCGGCG
CGGGTCGTTGAAGCGCAGCAGGCGGCCGTTGTCCAGACTGATATCCACATGGTCGTGGGC
GCGCAGCGGTGTGTCACCGGGCAGCACGCGCAGGCTGCCGGACATGCCCAGGTGCAGCAC
CGCGCTGCCGATGGCGGTATCCAGCAGCAGGTACTTGGCGCGCCGGCGGATGTCCTCGAT
GCGCTGCCCCGGCAGCAGCTCGGCCACTTCCGGTGGAATCGGCCAGCGCAGGTCGGCGCG
GCGCAGGATCACGCCATGCACGCGGCGGCCCTGCAGGTGCGGCGCCAGGCCGCGGCGGGT
GGTTTCGACTTCGGGCAGTTCAGGCATGCAGGGATTCTATCCCCGCTCTGCGGCCGGCAC
CTGGCCGTCGCGGCGGGGGAATCACCCCCGGCATCGACCGGTGTCAGGCGCCCTGGCCGG
CGCGCACAGGCTCCGCCGGAACCGGTGCCGCAGCGGCGGAGCGGTCCGGGAACAGCGACG
GCAGCGTTTCCACGAACCGGGCCAGGCACTGGTCGCTGTAGCGCTCGGCCGTCTGCTTGA
CCAACGCATAGTCGTCGGCCTGCCAGGCTTCCAGGGGTGCGGCCACCGGTGCGTCGACCT
GGCACTGCACGCCTTCGCCACCGACCAGGCGCAACAGCTTGCGGGTATACGGGAAGCCGA
CGTGCTGGGTCTGGCGCAGCTCGTACTGGGTATCGGCATCGCCCAGTTCCTTGTAGATCA
GGGTGAAGCCATCGGCGGTGATCTGCACCGGCCGTACCTCTGCCGGCACAGCGCCCGGAT
GCGCGGTGAAGTACTCGGCCAGGCGCATGCGCACCTGGTCCTGCAGGTAACCGAAGGCCG
GGTTCGGAACGGTCTCCACCCGGGTTCCCTTCAGCTGGTCCTTCTTGAACGAGCTGCCGC
CGAGCGTGCCGGAAAACAATGACACGGCAACCTGCGCGGCCACCAGCTTGCCGGTGGTGG
AACGCTGCACCAGGCGCAGCGTCTTGTCGCCGACTGGCTGGCCATCCGCGCCCATCTGCA
GCTTTACGCTCACCGGCACCCGGCTTTCCCAGGCAGGCAGCTCCGCCACGGCGGCGACAA
CGCCGGCATCAGCGGCGGGAACGTCTGCAGCCGTCGCCGTGTCGGACGGGGCGGTCGGGG
GTGGCTCATGGGCCAGCACAGGCGAGGCGATGACGAGGCTGCCGAGCAGCGCGGCCGCCA
GCAGGGGTGGGTTCGATTTCATGGGGGATCCTTGGGTCGTGTCGGGCCAGTGCAGGCGAT
TCCGTTCGGCATCGATCATCGCAATGGCACCGCACTCCCTTCCATGTCCTTCCCCCTACC
GCGATCCATCGCGGTCGACATGCCAGATCGCCTTACCCGTGCGGATCGACCGGTACCCGG
GATCGCGTCGAACCCACCATCGGCAGCACGCCGGGAATCTTTAGCGCGGAGGCGCCGCCA
GTTCGCGCGCATCCAGGAAACCATCACCGTTGGCATCCTGCTTGTGGAAGCGCTGCACGA
TCACCTGCCGCTGCTGCTCGCGGCTGATCGCCCTGCCCTTGCCACCGGGCAGCTCCTCGG
CCGTCAGCACACCATCACCGTTGCGGTCCATGCGGTCGAAGGCATACAGCATCCACTGCA
CGTACTCGGCCTCGCTGACCCTGCCGTCGCCATCGCTGTCCATCCGCTGCAGATAGCTGG
CGGTGTCGGTGACCTGGGCCAGCGCCGCGCCCGGCAGCAGTGCCGCCAGCAGAAGCCCGT
ACCCTGCCCTCACGCGCCCACCAGGCTGTAGCCCTTCAAGCGTGCGGCGTAGGCCTGCAA
CGCCGCGATACCGCTTTCCTCGGCCTCGCGGCACCACGCCTGCAACTGGTGCAGGCGCTC
GGCGGCGTCGTGGCCTCGGGCTTCCAGCAACGCCGCCAGCCGCGCGCGGTACTCGACCAG
GGTGCGGATGCGCGGGCGCTGTGCCACCCATGCGCTGAGCTGGGCACGGCTGTCCGGCTT
CAGCCAGCGACCATCGTTGACCAGTCCACGGCGCAGCCGGCGCGGCAGCAGGCGGCGCAG
CTTGGCTCCGGCCTGGGCGGCTTCCTCGCGCAGGGCCGGCATGAACACATTGCGCTGGTA
GTCGGTCATCGCCTGGAAGCGATGCGACAGCAGCGCCTTAAGGGTCTCGGCATCGGGCAC
GGCGATGTTCGGACGCACGTCCATGGCCGGTGCCACCCGCAGCACCTTGGCCAGGCGCAG
CGCCTGCAGCAGGCGGATCGCACTCCAGCCGATGTCGAATTCCCAGCGCCGCATCGCGAA
GCGCGCCGAGCTGGGGAAGGCATGGTGGTTGTTGTGCAGCTCCTCGCCGCCGATCCAGAA
CCCCCACGGCGTGAGATTGGTGGAGGTATCGGCAGACTCGTAGTTGCGGTAGCCCCACCA
GTGGCCCAGGCCGTTGACCACGCCGGCCGCCCAGAACGGGATCCATGCCATCTGGATCGC
CCACAGGGCCACGCCGGGCAGGCCGAACAGCACGCTGTTGATCACCAGCAGCAGCACTGG
GCCCAGCGTGGCGTGCGGGGTATACAGGTGGCGCTCGATCGCATCGTCCGGGGTGCCGCG
CCCGTACTGTTCGATGTCCGCGCGCATGCCGCGTGCCTCCCGGTACAGCTCCACGCCGTG
CCAGAACACCCTGCCGATGCCGCGGGTGACCGGGCTGTGCGGGTCGTCCTCGGTCTCCAC
CTTGGCGTGGTGCTTGCGATGGATGGCCACCCACTCGCGGGTGATCATCGAGGTGGTCAG
CCACAGCCAGAAACGGAACACGTGGGCCAGCGCCGGGTGGAAATCGACCCCGCGATGGGC
CTGGCTGCGGTGCAGGTACAGGGTCACCGAGAAGATGGTGATCTGGGTGAAGACCAGGAG
CACTGCCAGCATGGCCCACCACCCCAGGCCGAGCACACCACCGGTCAACAGGGACATCAG
GGCATCAGGCATGACGGCTCTCCGGATCGACGCGGGGATGGCAGACATGATGGCCGCTTG
CGTTGCAAACTGCATCCCTGCGGCGATGTATCGCATCGCCATCCGTGGCACCGTTCACAG
TTGGGGACCTGAGTTGTCGAGCCTTGATCCACGCGCCAGCGCCATGACCGCCGCCCCGCC
CGTCGCGGAGCTGCCCCCCTTGATCGAACTGGACCGCGCCACCGTGGTGCGCGGCCAGGT
GAAGGTGCTGCACGGGCTCAGCCTGCGCATCGCGCAGGGCCAGCACACCGCCCTGCTCGG
CCCCAACGGCTGCGGCAAATCCACCTTCATCAAGCTGATCACCCGCGAACTGTATCCACT
GGCGCAGGGCGACGGCACGGTGGCGGTGAAGGTGCTGGGCCAGAACCGCTGGCAGGTGGA
CCGGCTGCGCTCGCAGCTGGGCATCGTCACCGGCGACCTCAGCAGCAACCTGGCCGACAT
GCCCGGCCTGACCGTGGAACAGGCGGTGCTGTCCGGCTTCTTCGCCAGCTACGTGGTGCC
GGCCTTCCGCGAGGTGACCGCCGACATGCGTGCACGCGTCGGTGAAACGCTGGCGATGAC
CGGCGCTCTGACGCTGCGCGAGCGCGCCTATGCCGAGCTGTCGGCCGGCGAGACCCGCCG
CGTGCTGATCGCCCGCGCGCTGGTCAATCGACCGCAGGCACTGCTGCTGGACGAACCCTC
CACCGGGCTGGACCTGGTCGCCCGCGAGCAGCTGGTGGCGACCATGCGGGTGCTGGCGCA
GCAGGGCATCACCCTGGTGCTGGTGACCCACCACATCGAAGAGATCATTCCGGAGATCGA
GCGCGTGGTGCTGCTGCGCGATGGTCGCGTACTGGCCGACGGCACCCGCGCCGAGCTGCT
GCGCAACGAACCGCTGTCGGCGGTGTTCGGCGGCGCGATCACCGTATGCGAGCAGGAAGG
CCGGCTGACCGCGTACGCGGGGTGATCGACATGCCACTGTAGAGCCGAGCCGATGCTCGG
CTGCTCCTGATCACGGCAAACAGCAGCCGGGCATCGGCTCGGCTCTACAGGATGCAATGC
AGCGGGCCGGATATCCCGGCCCGCCACCGCCGTGCTCAGAACCGCAACGCCAGCGCGCGC
GACTCGATCGGTGCCATCCGGCTCTGGTCCTGCAGCTGCAGGTCGCGCAGTTCGTACGGC
GCACCGAAACCGGCGGGCAATGCGGCCTGGTCGAACGGCAGCACCAGCTGGCCTGCACCG
GGGCCATCAAACCACGCCGCCGCATGTGCCTGCGCGACCGGCTTCAACTGGCCATCGCGG
GCCGTGGCGTACAGCGTGCCGCGTGCTTCGTAGCGGCCAGCGGCGGCCACCTGCAGCGGC
AGTGCCACCTGGCGGCTGGACGGGTCCGGTGCCGCCTGGCCACTGAAGCGCGCGGTCGGC
CGTGCCACCGCGAAAGCCACCTTGCCGTCGCGCAGCACGCCATCGGCCTGGGCGAACACC
TGCAGTTCCCACAGCCCCTGCACGCTGCCGAGATCGGCGGGGATGCGCACCTGCGCGCGC
AGGCTGCCGTCGGTGGTGCGCAGCAGGCGCTGCGGCCAGCTGCGGCCATCCGGTGCGACC
AGCAGGGCTTCACCGCCCAGGCCGCCACGGCGCGATGCCAGCTGCGCGGTGGTGGCGCCG
TCTTCCAGCAGGCGTGCCTGCAGCTGCACGTTGCCACCAGCCAGCACCTGCGCCTGGTTG
GCCTGCACTTCCAGCCGCAGCGGGCTGTTCGGCTCAAGCACCTGCACCACATAGCGGCCC
CGCGCCTGCGTGCTCTGCAGCGTGTACGCACCGGCCGAACTGGTCGCGCCGGTGCGCAGC
ATGCTGCTGCCATCACTCACCGGCATGCCGGCATCCTGCAGCGCGCGCGCATCGACACTG
CGGGCCACGCTGCTGCGGCCGGCCGGGTCGCGCACCTGCAGGGTGTTGGCAGGCAGCGCG
CGGGCACCTGCGGCCGGGCTCAGCTGGATCACCGCATCGGGCGCCGTCAGCGGCAGGTCC
AGGCCGCGTTGCAGCTGCGTGCCATCGACCTGCTGCCAGTAGCTGCGGCTGACCGAGGCA
TACGGCGTGGCCGCCTGCAGCGGTTGTGCCGGGTCCAGCGCCCAGGCAAAGGACAGCGGC
GCGTGCTCGCTTTCATCGGCGGGCAGCGGCGCGGCCACCAGTGCGGCAGGCACCTGATCG
CCCGCGCGGGCGGCCTGCAGCGGCTGCGCGGCCTGCGCTGCGGAAAGGGACAGCACGGCC
AGCAAAGCACTGGCCAGCAGGGTGGAATGGTTCGTCATGGTCATCTCCCTCACTGGTTCA
GGTCGTTGCGCAGCAGGGTGCCGAGGCCGAAGCACTCGCGCCGGCTCTGGTTGTGGCTGA
GTGGTTCGGCGCCCTGGGTGCGTGCCTTGTCGGTGAACCAGGTGGTGCCGGCAGCCTTCT
GGCTGCTGCACTCCAGGAAGCCATCGGAGCAGGACGACAGCCAGTTCTGGGTGAACTCCA
GGCCGACATTGGCGGCGTAGCCACCGCAGTAACTGTTGCTGTCCCACACCGCCGATTCCA
CATCGCTGCCGACCACCGCACGGAACGGTTTGGGCAGCGCCGGGCGACCGGCCGTGCCGT
ACAGGTTCTGCGCGTTGTAGGTGGCCATGCTCGCCACCTGCTGCTGGCGTACCGCGTCGT
TCTTGTAGCCCAGCAGCCAGCCCAGCGACGTTTCGAAGGTATTGCCGTTGAGCACCGCAT
CGGCCAGCGGCGTGCCCGCCGAGGACGGAGCCAGTGCATTGACCTTGCGCACCGTACGGA
TGATCTTCGGATAGCGGCTGTCGTAGGTCGGGTTGGACAGGATCCAGCGCATCACGTTGC
CGCCGTTGGAGTGGGTGATCACCACCAGCTGGGTGATGCCACGGCTGTCGATGAAGCCGG
TCAGCTGGTTGGCCAGGCAACCGGCCGCTTCCGGTTTCCACATGTACTGGGTGAAGTCAC
AGTTGATGACGACGTAGTTGCTGCTGTTCGGCAGGCCCTGGCGCACGGTGTCGATGATTG
CCGGCTGCCAGTAGTCCTGGGTGGCATTGGTCTGCGCGCCGGTGCCATGCACGAAGGCCA
CGCCGAGCACGTCGGCGGCCTGCGCCGGGGCGGTTGCCAGCCCGAGGAGCAGGGCCAGGA
CGGTACTTCCTGTTGCGGTGCTGCGCATCGCTTCTCTCCCTCTGTCAGTGGATCCCCCCG
ACCCGGCTGGAACTGGACGGCCTCTCGACCCCGTTGTGTCGATGCTCGCGGCGCAGGCGC
GTGAAAGTCCGTGCGCTGCGCCCGGATTCAGGAGACTGACGACACTCGATGACGTTTTTC
ATACTGCCCCGATGACCATGCCGGGTCTGGCCGTATGACCGATGGCCACTGCGGTGTCGC
ATACGGGCTGCGATCATGACGCGATGTTTTTCCTCTGGAGCCGTCCATGTCGCTGATTTC
CCACACCGCCCGCCCACTGCTCGGTCTCACCGTTGTCGCGGTCCTGGCTGGCTGCGCAGC
CACCGCCAGCAAGCCGACCGCCGTCGAAGCCAACATCACCACCAAGGCGGTGGGCTATCT
GGACACGAGCGCGGTTCCGGCCAGCCTGGACCTGGTGCCGGCACCACCGGCGGCCGGTTC
GGCCGCCCTCGCCCTGGACGAACAGGTCAGCCGTGAAGCCCGCGCGCTGCGTGGCAGCCC
GCGCTTCGCCCAGGCCGGCGTCGATGCGGAACTCGGCTTCCCCGAAGGCGCCAACCACTT
CTCCTGCGCCGCCGACATCGACGTCGATGCAGTGAAGACCCCGGCGCTGTACCGACTGCT
GGAGCGCAGCCGGATCGACGCCAGCGCCGCCACCAAGGCGGCCAAGAACCACTACCAGCG
CCCGCGCCCGTTCATGGTCAACGGTGAGCCGACCTGCTCGCCGAAGGACGAGGACGGCCT
GCGCAAGAACGGTTCCTATCCGTCCGGCCACACCTCGATCGGCTGGGCCTGGGCCCTGAT
CCTGTCGGAGATCGCGCCGGACCGCGCCGATGCCATCCAGGCCCGCGGCCGCAACTACGG
CGAGAGCCGCCTGGTGTGCAACGTGCACTGGCAGAGCGACATCCTCGAGGGCCGCTTCAT
GGGCGCGGCCGCCGTGGCCCGCCTGCATGACAACGCTGCCTTCAACAAGGACCTGCTGGC
CGCACGCAAGGAGATCGAGGCGGCGCGCAAGGCCGGTCGGCACTCCAGCCGCGACTGCGC
CACCGAGAATGCGGTGCGGAAGATCCGCCCGCAGAGCGCGCTGTAAGTGATGGTCCGGGG
TCAGAGCCCTTCCCTGCGGAAAGGGATCTGACCCCGGCGCGGAATGCCGACCCCATCGGG
GTCGGATCCCTTTCCGCAGGGAAGGGCTCTGACCCCGCACAGCAGAAGGGCCGGCATTGC
GCCGGCCCTTCTGCATTGCATCAACGCAGCCACCGCATCAGAACTTCGCGGTGAACTCCA
CGCCCCAGGTACGCGGCTCGTTGAGGAAGCCGGTCAGGTTGTTGAAGTCGATCGCGCCGA
CCACGCGGGTCTGGTTGGTCAGGTTGCGACCGAACACCGCCACGTCGTACTGGCCGTAAT
CCCAGTTGTAGCCCAGGCGCAGGCCGCCTTCCAGCGAACTGCGGCCGCGGAATTCCGGCG
ACTCGTAGATGAAGAAGTTCACCGCACTGCGGTAGGCCCAGTCGGTGTAGGCGTACAGCT
CGCTGCCATCGCTGAGCGGGAAGCCCACGCGCAGGGTCGCGTTGTGGATCCACTTCGGCG
CCTGCGGCAGCGGGTTGCCGTTCACCAGCGCATAGGTCTGGCCGTTGATCACCGTGGTCG
GGTCGGTGATGGTGCAGCCACCGCCGCAGATCGCCACCGCCAGGTTCTTGTCCTTGATCT
CGGTGTCGTTGTAGCTGCTGCCGAAGGTCAGCAGGACGTTGTCGGCCAGGTAGGCCTCCA
GGTCCAGCTCGACGCCCTGGCCGATGGTCTTGTCGGCGTTGAGCAGGGTGGCGGTGTTGT
TGCTGCCGCCCACCGCGATCAGCTGCTGGCCATCGACGTTGTAGCGGAACACGCTCAGGC
CCAGGCGCGCGCGGCGCTCGAACAGGTCGGCCTTGATGCCGGCCTCGTACGAGATCACCT
TCTCCGAATCGGCCTGCGACAGGCCTGGCGCGAAGGCCAGGCGGCCCTGGATCGACGGCG
CGCGGAAGCCCTTGGCCACGCGGGCATAGGCGTTGATGTCGTCGGTCAGCTTGTAGACGC
CGCTGAGGTCCCAGCTGACGTCGTTGACGTCGGTGTTGGCCAGGTACGGGCCACTGACCG
GGGTGCCGAACGGAACGGCCTGCAGCACGCTGGCGCTGAAGTCCTTCTTGTCCTGGGTGT
AGCGCACGCCGGCACGCAGCTTGAAGCGGTCGGTGACATCGAAGTCACCCGAGGCGAACA
CCGCCCAGGCCTTGTTGCGCTGGTTCTGCACCACGTGGCCGGTCTGCGGATTGCCCGGGG
CCAGCGAGTCGTAGTTGAAGTTGTTGATGGTCACGTCTTCATCGAAGTAGAAGACGCCGG
CCTGCCAGTCGAAGCGGCCCCACTCGTTGGACTCGATGCGGACTTCCTGCGTCCACTGGC
GGTGATGCGGCAGGCCGTCAGCCGACTCCGACGAGAACGGAATCAGGCCGGGGCCGTAGT
TGCCGGCGCCAAGGAACGCCGCGCCGTAGCCACCGTCGATGTCACCGCGGTTGAGCGATT
CGGCGGTTTCGTAGCCGGTGATCGAGTGCAGCGTCACCGAGCCGAGGTTCCACTGCAGGC
GCGCGCTGCCACCCCAGGTCTTCAGGTCGGAGAAGTTGACGCCGTCGTTGGCCACCTTGT
CGCGGTCGAAGTTCTCGACCAGCGAGTTGCCACCCTTCTCGATGATGTTGGCGCGGAACA
GGCGGGCGGTGCCATTGAGCTTGCGCTTGTGCAGGTTGAACAGCGCTTCGAAGTCATCGC
CTTCGTACAGGAACTGCACGCGGCCGGCGGCTTCGTCATAGCCTTCGAAGCCACTGTTGG
GAGCGCCGACGCGGGTGTTGTCGACCCAGTCATCGCGGCGCTGGTAGATCGCCGAGACGC
GTGCCGACCAGCGATCGGTCAGCGGGCCGCCGTAGGCGCCCTGCACGTTCCAGCTGTTGT
AGCTGCCGTAGCCCACGCGCACGTAGCCGTCAGCATCCTGCGACGGTCGCGCCGAATCGA
ACTTGACCACGCCGGCCGGGGTGTTGCGGCCGAACAGCGTGCCCTGCGGACCACGCAGCA
CTTCCACGTTGGCCAGGTCGAACAGCGGGAAGCCCTTCAGCAGCGGGCTTTCCTGCACCA
CGTCGTCGTACACCAGCGAAACCGGCTGCGACGCATTGAGGTCGAAGTCGGTGTTGCCCA
GGCCGCGGATGTAGAAGCGCGGGAAGGCACGGCCGTAGGACGACTCGATGTTGAGGCTGG
GCACGCGTGCGGCCAGGAAACGGATGTCATCGCCGGCCGAACCGAGCACATCCAGCTTCT
CGCCCTGGATCGCGGAGAGCGCGACCGGCACGTCCTTGGCGTTCTCGACACGGCGCTGCG
CGGTCACCTGCAGGGCGTCGAGGGCAACCGGATCCTTGGCAGCGGGGGTTTCCTGGGCGG
CTGCTACCAGCGGCAGCAGGGCGGAAAGAGCGGCAACGAGGGGGCGCGCGACCGGAAATC
GGCCACGGGAAGTGCGGGTCGGGGACATGGCGGTAGGCTGTGTTTGGAGGGGTGGTAAAA
CGGCGCTACCAGATAATTGTTGCAATACAGCACCTACGCCGCAAATGCCCGCCGTTCATG
GCCCCGTCGCCGGCACCCCCGGGCGCTCGCTAGACTCGGGGTTTCCACGCGACGGACCCG
CCGCCATGACCCAGTGGTACTTCCATGCCTCCGCCCAGGCCGAGCGAATCGGCCCGCTTG
ATGACGGGGCCGCACGCCGCTACGCGCAGGCCAATCCACGCGCCCTGGCATGGTGCCAGG
GCATGAGCGGGTGGACGCCGATCGCCGAGGTGGCCGAGCTGCAGGCTCCGGCCCCGGGCA
TGCCCAACACACCGCCGCCGGTCCCGGTCGCCGCCGGCGCCAGCGGCCGCGCCGACGACA
TCGAGTTCCGCATCGTCGGCCATGAAATGCAGTTCGTGGAGATCGAGCTCGACCCCGGCG
AGAGCGCCATTGCCGAGGCCGGCGCCTTGATGTTCAAGGACGCCACGGTACAGATGGACA
CGGTGTTTGGCGCTGCCAACGGTGACCAGGGCGGCTTCATGGGCAAGGTGATGGCCGCCG
GCCGCCGTGTGCTGACCGGCGAGAGCCTGTTCGCCACCGTCTACACCCAGAGCGGGCATG
GCAAGGGCAAGGTCGCCTTCGCCGCGCCCTACCCCGGCACGGTGCTGGCGATGAAACTGG
ACCAGCACGGCGGCCGCCTGATCTGCCAGAAGGACAGCTTCCTGGCCGGCGCGCGCGGCG
TGCAGATCGGCGTGCAGTTCCAGCGCAGGATCATGACCGGCCTGTTCGGCGGCGAGGGCT
TCATCATGCAGAAGCTGGAAGGCGACGGCTGGGTGTTCATCCATGCCGGTGGCTGCGTGA
TCGAGCGCGAGCTGGCCGCCGGCGAGCGCCTGGACGTGGATACCGGCTGCGTGGTGGCCT
ACCACTCCAGCGTGGACATGGACGTGCGCCGGGTGGCCGGCATCAAGAGCATGCTGTTCG
GCGGCGAAGGCGTGTTCCTGGCCACGCTGACCGGCCCCGGCAAGGTCTGGCTGCAGTCGC
TGCCGTTCTCGCGCCTGGCCGGCCGCATGTGGATGGCCGCACCGCAGGGCGGCGGCCAGA
GCCGCGGCGAAGGCTCGGTGCTGGGCGGCCTGGGCCGGATGCTGGATGGTGACAACCGGT
TCTGACCCACTCATTTGGTAGGTGCCAACCTTGGTTGGCACATTCCTTCAGCGCGCGACC
AGGCATTTGTGCGGACCAAGGTCCGCACCCACCAGAAGCGATTCACGTTTTTTTTGCTGA
ATAGGGAGTTCCCCCCACCCTGCCCGCCCCGCCACGGCTTCGGTATGCTGGCGCCCTTTC
CTGAATCCAGCGCCGCGAGCGCACTGCCGATGAGCCTGTTCCGCCCCCGCATGCTGCTGT
CCGTCGCCCTGATCGGCCTGCTGGCCGGCTGCGGTGGCGACCCGGTCCGCCCCACGCCGC
CGCCGGCGCCGACCGTGGTGCCGCAGGCCAAGCCGATCAGGATCGGCATCGCCCTCGGTG
GCGGCGCGGCCAAGGGCTTCGCGCACATCGGCGTGATCAAGATGCTGGAAGCCAACGGCT
TCGAGCCGGCCGTGGTCTCCGGCACCAGCGCCGGCAGCGTGGTCGGTGCGCTGTATGCCA
GCGGCATGGACGCCTCCCAGATGCAGAGCAAGGCAGTCGCGCTGGACGAAGCCAGCATCC
GCGACGTACGCCTGTTCTCCGGTGGCCTGGTGCAGGGCCAGAAGCTGCAGGACTACGTCA
ACGAGCAGGTCGCCAACCGTCCCGCCGAGCGCCTGAAGAAACCGTTCGCCGCCGTTGCCA
CCCAGCTGGAAACGGGCGAGCGCGCGATCTTCGTGCGCGGCAACGTCGGCCAGGCGGTGC
GCGCGTCGAGCAGCATCCCCGGTGTGTTCGAGCCGGTGAAGATCGGCGGCCGCAATTACA
TCGACGGCGGCGTGGTCAGCCCGGTGCCGGTGGATGCCGCGCGCCAGCTCGGCGCCGACT
TCGTGATCGCCGTGGACATCTCCAGCAAGGCCAGCGGCAAGGCACCGACGGACATGCTGG
GCATCGTCAACCAGTCCATCTCGATCATGGGCCAGCGCCTGGGCGAGCAGGAGCTGGCGC
GCGCCGACATCGTCATCCGTCCGAAGGTACTGGACATCGGCGCCGCCGATTTCAGCCAGC
GCGGCACCGCGATCCTGGAAGGCGAGAAGGCCGCAATGGCGGCCATGCCGCAGATCCGCG
CGAAGATCCAGCAGTTGCAGCGCGCGCGCGCCGCCGCAGCGGCACCCGCGCCGGTGGCCG
CACCAAAGTGCGAGGAAGCCTCGCGCCTGGGCAAGCTGATGGGCCGCAAGGACAAGTGCT
GATCCATTGATGCCAGGCCACCGGGCACGCCTGGTGGCTGCTCAGGGCTCCAGCTGCGAC
AACGGCAACGCCTGGAAACCCTTCACCGTTCGCAGCACGAAGCTGGAATTGGCATCGGCC
ACGCCGCCGGCGTTGAGCAGCCGGTCCAGCAGGAAGTGCGAGAAGTGCTCCAGGTCGCGC
ACGTAGACGTGCAGCAGGTAGTCCATGTCGCCGGTCAGCGCATGGCAGGCCACCACCTCG
TCCCACGCTTGCACGCTGTCCACGAAGTGGCCGATGGCGGCCTGGTCATGCTTTTCCAGC
TGCACGCGCACGAAGGCCTGCAGGCCCAGGCGCAGCTGGCGCGGTTCCAGCCGCGCGCCA
TAGCCGACGATCACGCCCTCGCTTTCCAGCCGCTGCAGGCGGCGCAGGCAGGCCGAGGGC
GAGAGGTTCACCCGTGTCGCCAGCTCGGCGTTGGTGGCGCGCCCATCCCGCTGGATTTCA
GCCAGTAGACGTATATCCGTGCGATCGAACTGGACTTCTCCGGCCATTGTTGCCCCGCAA
CATGGTGAGTACGCAAGGATATTGCGCCAACAAGGCCAATCGACGCAACTTTTGCAACCC
TGTTGCGTGCGCCCTGCCCTAGCATCATGGGTATCCCGTCAAGGAGTGCCCCATGGACCT
CGCCCAGCCCCGCCGCGTCGAACACCAGCAGACCGACAAGGGCTACGTGCCGGTGTATAC
CACCGCGCTCGTCGAGCAGCCGTGGGACACCTACAGCGCCGACGACCACGCCACCTGGAG
CACGCTGTACCAGCGCCAGCGCGAACTGCTGGTCGGCCGCGCCTGCCAGGAGTTCCTGGA
CGCGCAGGACGAGATGGGCATGAGCGCACACATGATTCCGCGCTTCGACCAGCTCAACGA
AGTACTGGGCGCCGCCACCGGCTGGACCCTGGTCGGCGTTGAAGGCCTGCTGCCGGAACT
GGATTTCTTCGACCACCTGGCCAACCGCCGTTTCCCGGTGACCTGGTGGATCCGTCGCCC
GGACCAGATCGACTACATCGCCGAACCGGACCTGTTCCACGATCTGTTTGGCCACGTGCC
GCTGCTGATGAACCCGGTGTTCGCCGACTACATGGAGGCGTACGGCCGTGGCGGCGTCAA
GGCCCACGCGATCGGCCCGGGTGCACTGCAGAACCTGACCCGCCTGTACTGGTACACGGT
GGAGTTTGGCCTGATCGATACGCCCGACGGCCTGCGCATCTACGGCGCCGGCATCGTGTC
GTCGAAGGGCGAGTCGCTGTACTCGCTGGAATCGCCCGCGCCCAACCGCATCGGTTTCGA
CCTGCAGCGGATCATGCGCACCAAGTACCGCATCGACACCTTCCAGAAGACCTACTTCGT
CATCGACAGCTTCGAACAGCTGATGCAGGCGACGTCGCCGGACTTCACCCCGATCTACGC
GGCACTGGCCGACCAGGCGCATCTGCCGGCCGGTGATGTGCAGGACGACGACCGCGTGTT
CCAGAAGGGCACGGGTGAAGGCTGGGCCGACGGCGGCGACGTGTAAGCGCGTAACGCACA
CCGCTCCGCAGTGGAAACGGCGCACCCTGGTGCGCCGTTTTCGTTGTTGCCTGCACCGTT
CTGTCGCGACGGCGCAGGCGAGGGCAGGGCACTCAGCCGTCCACGGCCCGGCAGGAACCG
CGCACCATCAGTTGCGGATGCACGCTGGCCGCAGCCGGCGCCTCCGGTACGTCGGTCTGC
ACCAGCATCGCGGCAGCCATGCGGCCGATGTCGGAGACGTGGCGGCGTACCGACGTCAGC
GGCGGCCACAGCCGCGACGCCAGCGGGCTGTCGTCGTAGCTGACGATCGACAACTGCTGC
GGCACCGCGATGCCCGCACGCAATGCCACCTGGTAGACGCCCGCGGCGATTTCGTCGTTG
CCGGTGAAGATCGCACTGGGGCGTTGTCCGCCCATCAGCAGGCGTTCGGCGGCATGCACG
CCGGACTCGAAGGTGTCGCCCGCTTCCAGCACGCGCTCGCCCGGCAGGGTCACGCCGACC
TGGGCCAGCCGATCAAGGAAGCCGTGGGTCCGCTCGCGGGCAGCGCGCCGGTCACCGGGA
CCGGCAATCACCGCGATGTCGCGGTGGCCGAGCGAGAGCAGGTAGCCCGCAGCCGCCGCC
GCACCATCGCGATCGTGGGTGACCACCGCCTGCACGTCTTCTTCCGACGCATGCGCGTTG
ATGCGGATGTGGCGGCAGTCGATCGCGTCGAGCATCTGCGCCAGCGCCATCGATTCGGAG
GCGCGCGGGCCGAGGATCACGCCATGCAGTTTCTGCTGCTGCACGAAACGGCGCACGCCG
TCCGCACAGTCCGGATCCTGGCTGTTGCACGGGTGCACCACCAGCTCGTAGCCGGTGCCG
CGCAGCGCTTCCAGCGCGCCGTGCTGCAGGTCGACAATGCATTGGGCGCCGGGGTCGTCA
TACACCAGGCCGATCAGGAAGGAGCGGCGGAACGCGAGTCCGCGCGCCAGCGGGTCGGGC
ACGTAACCGACCTCCCGCATCAACGCCTCGACCTTGTCGCGGGTGTCTTTGCGCACCAGC
GGCGAGTTGTTGATGATTCTTGAAACCGTTTTCTTGGAAACTCCCGACAGTCGTGCGATG
TCGTTGATCGTGGCAGCCTTGCCTTTCGATGCCGGCAACGCGGCATCGCTCATATTTCGC
ACTGACATGTATAGAACCAGGTAAGTCGGAGAATTCTAGCCTTGCACCCGTCGGATGCGA
AGTTGCGGAACGTCGCAGCGGATCTGAATCGCGTCGTGTTCGACACGTTTTGCTGCGCGA
GGTTCCCTTGTGATTGCTCTAGTGCCTCTGCATCTGAACCGTTCTTCTGCGCGTGTTCAC
CCTGAATGCGGACGCGACGCGCGCGAACGCCAACATTCCCTTAACCATGCTCCGCTACAG
TCAGGTGCATGGACCTGCAGACCTCTCCGTTTCCGCCGTTCCGTGGCCGCGACCGGTTGA
TCGCTGCGGTCGATGCGGCGGTGACCGCCGGTGATGCCGGGCGCATCACCGCCGACCTGC
AGCTGGCGCTGCAGGAAGCCATAACCGACAGCCGCATCGAATTGCCCGAATGCGTGCATC
GGCCGGTCAGTGATCATTACGCGCGACGTCCGCTGTACCACAGCCGCGAACACGGCTACA
GCGTGATCGCCATGAGCTGGGGCCCAGGGCAGGGCACGCCGCTGCACGACCACGATGCCA
TGTGGTGTGTGGAGGGAGTGTGGTTGGGCGAACTGGAGATCACCCGTTACGAGCTGCTGG
AGCGCGCCGGCGAGCGCTGGCGTTTCCACCGCCACGCCACGCTGCGCGGAGGCTGCGGCA
GTGCCGGCAGCCTGATCCCGCCGCACGAGTACCACACCCTGCGCAACGCCAGCGACGACG
CATTGGCGATTTCTGTGCACGTGTACGAGTCGCAGATGGAGCGCTCGGCGGTGTTCGACC
CGCTCGGTGGCGACTGGTACCAGCGCCGCATCCAGGCGCTGCAGGCCGACCCGGCCTGAC
CGGGGCAGGGCGGCGGGGCGACGCTGCCAGCACCTTCGTGAGCCACGTGGCATCATGCGC
CGCTGCGCTGCCGTACCCGGCGGCGATCCGCGATGCCCCGTCGGGCAAGGAGCAAGACCA
TGTCCAGCGCTGATCCGCGCCTGCGCGCGCTGTTGAAGCTGGCACCGGTGATCCCGGTGT
ACACCCCCGAAGATGTGAATGAAGCGGTCGACGTCGCCCAGGCACTGTTCCGCGGCGGCC
TGCCGGTAATCGAGGTGACGCTGCGCACGCCGCAGGCGCTGGATGCGATCAAGGCGATGG
TCGAGGCCGTGCCGGACGCGGTGATCGGTGCCGGCACCGTACTCGACGCCGCGCAGATGC
AGGCAGCAAAGCAGGCCGGCGCGCGATTCGCGGTGTCCCCCGGTGCCACGCCGGCGTTGT
ATGCGGCCGCGCGTGATGCCGACCTGCCGTACCTGCCCGGTGCCGCCACCGCCTCGGACC
TGATCCTGGGCCTGGAGCATGGCCAGGACACCTTCAAGTTCTTCCCGGCGGTACAGGCCG
GCGGCGCCGCGCTACTGGCCGCCTGGCACGGTCCGTTCGCCGATGTGCGCTTCTGCCCGA
CCGGCGGCATCAGTGCGCAGACCGCACCGCAGTTCCTGCATCTGCCCAACGTGCTGTGCG
TGGGCGGTTCGTGGCTGACCACCCCGGCACTGCTGCAGACCCGCGACTGGGAGGCGATCG
AACGCCTGGCCCGCGAGGCGTCCGTGCTGGCCAGCTGAACCTGCTCCGCGAATCTTCAAA
GGTTTGATCGTGATCAAAGCGCCGGCCTCGTGCCGGCGTCATTCTGTGGGCAAGCGCACT
ACGGAGATCCGAACATGAATTCGACCATGAAGGCCGCTGTCGTGCGTGAGTTCGGCAAGC
CACTGGTGATCGAGGAAGTCTCGGTACCACGCCCGGGGGCGGGCGAGGTACTGGTCAGGA
TCGAGGCCTGTGGCGTCTGCCACACCGACCTGCACGCCGCCGAGGGCGACTGGCCGGTGA
AACCGAACCCGCCGTTCATCCCCGGCCACGAGGGCGTGGGGCACGTCGTGGCCGTGGGAG
GCGGGGTAGGGCACGTCAAGGAAGGCGACAGGGTCGGCATCCCCTGGTTGTACTCGGCGT
GTGGCCATTGCGAACACTGCCTGGGTGGCTGGGAAACGCTGTGCGAGACACAGCGCAATA
CCGGTTACTCGGTCAACGGCGGCTTCGCCGAGTACGCACTGGCCGATGCCAACTATGTCG
GCCTGCTTCCGAAGGACGTGGGCTTCGTCGAGATCGCACCGGTGCTGTGCGCCGGCGTGA
CCGTCTACAAGGGCCTGAAGGTCACCGACACCAAGCCCGGCGACTGGGTGGCGATTTCCG
GCATCGGTGGCCTGGGCCACATGGCGGTGCAGTACGCCCGTGCGATGGGCCTGAACGTGG
CTGCGGTGGACGTGGACGACAACAAGCTGGCATTGGCCCGGCAGCTCGGCGCGCAGATCA
CCGTGAACGCGCGTACCACCGATCCGGCCGCCTTCCTCAGGAAGGAGATCGGCGGCGCGC
ACGGCGCCCTGGTCACGGCGGTCTCACCGAAGGCGTTCGAGCAGGCGCTGGGCATGGTCC
GCCGTGGCGGCACCGTCTCGCTCAACGGCCTGCCGCCCGGCAATTTCCCGCTGGATATCT
TCGGCATGGTGCTCAACGGCATCACCGTGCGCGGCTCGATCGTCGGCACCCGGCTGGACC
TGCAGGAGTCGCTGCAGTTCGCCGCCGAAGGCAAGGTCGCGGCCACCGTCAGCACCGACC
GCCTGGAGAACATCAACGACGTGTTCGCGCGCATGCACGCGGGCACCATTGAGGGCCGCG
TGGTACTCGACTTCGCTGCCTGACCGCCTGTGCATGGCCGCCGTCGCTCCGTCCCCCTCT
CCCACGGACGCGGCGGCCATGCCGATTCATCGGTAGTGCCGGCCGCTGGCCGGCAAACCC
CAGGCGGTTCGGTAGTGCCGGCCGCTGGCCGGCAACGCGGGCACTCTGGCCGCCGTACAA
TGCGCGCATGCCCGGCCTGCTCAAGACCCTGTTCCTGTCCATCGTCGCCCTGATCGGCGG
CGTCCTGTCGCTTGCGCTGGTCAGCAGCGTCGCCAGCTGGCTGCCCCCGTTGCTGGGCCT
GTCGCCGGACAACAACAGCGTGCAGCTGGGCTGGGACCTCACCTTCAGCGTTCTTGGTGG
CATCGCGGGCGTTTCCTTTGCCACCTATTACGCCCCCTGCTGGCCGCGTTCGCATGGCTT
CTCGATCTGGTCGCTGATCGCGCTGGGCTGTGGCTACGCGATGTGGACGGCCGGTGCGGA
TTTCCCGTTCTGGTTCGTCATTTCGCTGCTGGCATCGCTGCCGCTGCAACTGCTGGCCGG
TTGGTGGTTCGGCCGTCGCGCCTCGCGCGACGCAGGGTAACGGCGCCTTTGTAGAGCCGA
GCCCATGCTCGGCTTTCATGCACATCCACACAGGCAGCCGAGCATGGGCTCGGCTCTACA
GGTCCATGCGCGGCAGCGTCTGCTTCAACTGCGCGATGCCCTGCCATGGGTCACTCTTCA
GGCGTTGCGCCCTCGCCAGCGCCTTGCCCATGGGAAAGGCGTCGGCAGCACTGATACGCG
CCAGTTCCTCCCAGCGCAGCGGCACTGCCACACCGGCGGAATCGCGCGCGCGCAGCGACC
ACGAGCACACGCTGGTGGCCCCTCGGGTGTTGCGCAACCAGTCGATGAAGATGACGCCAC
TGCGCTTGGCCTTGCTCATCGTCGCCACATAGCGATCAGGTTGCTCCTTTGCCATTGCCT
GCGCAAAGGCCTCGCAGAACGCCTTCGCCTCGTCCCAGCCAGCCTTGGGCTGCAGCGGTA
CCACCACATGCAGCCCCTTGCCGCCAGACAGCCGCACGAAGCTCTCCAGGCCCACCTGCT
GCAGACGATCACGCACATCACGTGCACCCGATTTCACCTGTGCCCAGCTGACGCCGTTGC
CAGGATCGAGATCGAATACCAGTCGATCCGGATGCTCGGTGTCTGCTACGGTCGCACCCC
ACGGATGCAGCTCCAGCGTGTTCATCTGCACCAGCTGCAGCAGGCCCCGTGCGTCGTCGA
TATAGACATAGTCCTCGCGGCCGCTCTTCTGCTGCAGGGGCACCGCGTGCACCGCGTCGC
CCAGGCCGGGGCCATGATGCTTCTGGAAGAAACAGGCCTTGCCCACCCCATCGGGGCAGC
GCAGCAATGACAGCGGCCGTCCGGCAATTTCGGGCAGGATCCAGCGCGCCATGCGCCGGT
AATAGTCGGCCACGTCGCCTTTGCCCAGTCCCTGACTGGGAAACACCACCCGCTCCGGAT
GCGTGATCTGGACCTCACCCCCGGCTTCAGCAACTGCTGTTGCGTTGCTCATTCCCAGGT
CCTCCTTCTGCTTGTCGCTGCGCAGCCGCTTGAAACTGGCCTGGCGCAGCAGGCCTTCCT
TGCCCCAGCCACGGAACGCCACTTCCGCCACCGTCACCGGCTTCACCCAGCGCACGCTGG
CGGCGCGGAACGGCACATGCGCCGGAAGCTGCAGCACCGGCGTCTTTACTGCCAGTGGCT
GCAATGCCTTGAGCAGCGCGCGCAGGTTCTCGTCGTCGAAGCCGGTACCGACGCGGCCCA
CATAGCGCAGACCCTCCTTGTCCGGCGTTGCCAGCAACAATGATCCGAAACCCACCCGCG
AGCCCCTGGGGGCCGTGTAGCCGACAATCACGAACTCGTCGGTGTCTTCGTGCTTCACCT
TCACCCAGCTGCGCGCGCGGGTATTCACGTACGGGGCATCCACCTGCTTGCTGACGATGC
CTTCGAATCCGGCCTGGCCACTGGCATCGAACACCTGCGGGCCCTGGTCGATCACATGTT
CGCTGAAGGCCAGGATGCCGGGCACGGGTCCGATGAGATCCTTCAGCAGCGCTTTGCGTT
CCAGCAATGGCGCACGACTGATGTCCGCGTTGGCCACACCCGGAAGATCGAACACGATGT
AGCGCAGCGGATGCTTCGAGCTTCCATCGATCACGCGCTGCAACGCTGCGAAATCGCTGC
GCCCTTCCTTGTCCAGCACCACCAGCTCACCGTCCAGGCGCGCATCGCGCACCGGCAGCG
CCTGCACGGCCTGCACGACCTCGGGGAAGTCATCGGTCCAATCCAGGCCATTGCGGGAGC
GGAGCTTCACCTCGCCGTCGTGCAGATCGGCCAGCAGGCGATAGCCGTCCCACTTGATCT
CGTGCAGCCAACGCGCGCCGTCCGGCGCGCTGTCGCGATGATCGGTCAATTGCGGTTTGA
ACCCATGCGGGTAGGGCGTGTCACGTGCGCCGTCCAGTTTCAGCGCGCGCGCATGCCAGC
GTGCATCGGCCTTGCGGGTAGCCGTGCGTGCGGCGGGCACAGCACGCCCTGCCTTCCCCC
CAGTGCGCTTCATCACGGTGGATGCGCGCTTGGGCACGTGCGCGTCCAGCAGATCGTCTG
CTTCGGCATCGCGCGCCTGCTCGTCGTCGCGCTTGATCAGCAGCCACTGCACCTGGCGTC
CCTTCATTGCCGTGCGCACCAGCTTCCAGCCACCGGCCAGGCGTTGTCCATGCAGTACGA
AGTCGATCTTTCCAGCTGCCAGCGCCTGCAGTGGATCGCCTTCGCAGGCCCAGGTGCCCT
GATCGAACACCTCCACGTGCCCCGCGCCGTAGTGGCCTTCGGGAATGTCGCCTTCGAAGC
CAGCGTAGGACAACGGGTGATCTTCCACTTCCACGGCCAGCCGCTTCTCGCCGACGCGAA
GCGAAGGACCTTTCGGCACCGCCCAGCTCTTCAGCACGCCGTCCATCTCAAGGCGGAAGT
CATAGTGGCGCGAACTGGCATGATGCAGCTGGATGACGAAGGTTGGCCGCCGCTGCGGAT
CACCGCGTGCGGGTGTGTCGTCAGGCTCCGGCGTCTGCCCTGTGCCTCCGCCAAGCCGGC
GCTTGCGCCGGTACTGGTGCAGCGACATGGTTCAACCTGCCTTGCGCCGTGGTGCGGCCT
TCTTCGCAGCCTTCTTCGTTGTCTTCTTTGCGGCCTTCTTCACCGTCGACTTTGCAGCTG
CCTTGCGCGTTGCGGCCTTCTTCGCCGGCGTGCGCTTGTTCGCATCCAGGCTCTTCTGCA
GCAACGCCATGAAGTCGACAACGTTCGTTGTCGCATCCTCGTGTGGTGCGGGCTCATCTT
CCACCCGCGTGGTGCCGCCCTTGGACTTGATGCGCTTGTTCAGCACCTGCTGCAGGCGCT
CGCGGAATTCATCGTGGTAGTGCGATGGGTCCCAATCGCCGGACATCGACTCGATCAACT
GCTCGGCCATCGCCGTTTCCTTGCTGGTGATGCGGTAGTCGGACAGCTTGCCGGCAGGCA
GCTTGTAGTCCTCGGGATCCACCAGTTCCTGCGGATAGCGCAGGATCATCAGCACCAGCG
CGTCCGCATGCGGCATCACCGCACACAGGTACTCGCGCGTGCGCACCACCACCCGGGCAA
TGCCTACCTTGCCGGTACTGCGCAGCGTTTCGCGCAGGAGCACGTAGCCCTTTTCGGCCT
TCTTGCCGGGCACCAGCAGGTACGGCTTCTCGTAGTAGCGCGGGTCGATCTGCGCTGCGT
CCACGAAGGATTCCACCTCCACCGCTTCGTGGCTTTCCGGCGCCGCCGAGCGGATGTCGC
CTTCCTCCAGCACGACATAACTGCCCTTGTCGTACTCATAGGCTTTGACGATGTCCTTCC
AGGGCACTTCCTCGCCGGTGTCGGCGTTGACCCTTTCGAAACGGATCGGCTTGCGATCGC
GCGAGTCGAGCATGCGGAACTGCAGGTCAACCTTGCGTTCGCCGGACATCAGCGACACCG
GCACATTGAGCAGTCCGAAGGACAGCGTACCGGTCCAGATCGGGCGGGCCATGGACGCAC
CTTTGATGGGGCAGGGCACCCAGCTTCGGATGGGCGGTGTAAACCACCCGTGTCGATACC
GTGCACGTGGGTTCCACGCAGGTGCGGTAGTGCCGGCCGCCGGCCGGCAGAGCTCGCGGC
CTCAAGTGTCCTGGGGTTGCCGGCCAGCGGCCGGCACTACTGCAGCAACGGCCTCACCGC
CGCCGCCGGAATATGGTCCAGCGCGCGCCAGGCGTCCTCCACCACCGGCCGCGCCTGCGA
CCAGCCCAGCCGCGACTGCCCGCGCATCTGTTCCCAGTGCTCGGCCAATTCCTCGCAGGT
ATCGGCAGCGTCGCCGCGCGGCCAGTCGGCAGCATGGGTTGTCAACGCGAAGGCATAGAC
CGGGCACAGGTCACGCCAGTTGCGATGACTTTGCCCGCGACGTTCCTCGTAGTCACTGAG
CATGTACTGCAGATAGTCCTGGGCCACCGCCTGCGGATCCTCATGGCGGCGCGTGCGGCG
CTGCGCGGTACGTTGGCCGAGCGGATCGAGCAGGGCGTTGAACACGGACGGTGCGGGTCG
TTCAAGACGGGGCATGGCCGGCTCCTGCAGCGGGGCGGGTGGGCAGGAATACGCGCGGTG
CCGTTACCAGCGGGTGAGCGAGATGTTCATGACGCCAGGTTCGCGGCGGCTTTACCTGCG
TCGCGGTGTAGTGGGAACCCCGAGCGCAGGTAGCCAGACCATGAGCCGAGAGACCTCCCG
CGACCCGCTGCGCGCAAACCACCCGCCCATTCCGGGCGAGCAGCGCGGCAAACGCGATGC
CGACAACGCCGACTACCGTGGCACCGGCGCACCGTTCTTCGATGCCGAGCACGGGAGCGA
CCATCTGCCGGTGAAGCACGAGGCTGAACAGGCGGCGCAGGACCGCAAGGATGGCGGTGA
CCGCCATCGCGGTGGCCAGGAAAGCCCGCTCAAGCGCCGCGAACGCAAGCAGCGCGCCAG
CGACAACCAGGACGAAGCGCTGGAGGAGACCTTCCCGGCCAGCGACCCGACATCGCCGTT
CGTGCCAGCCAAGGCCCCCGACTGACGGGTAGTGCCGGCCGCTGGCCGGCAACCTCCTGA
CGTCCTGCACGGCGCGATGCCGGCCAGCGGCCGGCACTACCCCTTCAACGCCACGACCAT
TGCAGGCCGACGTTGGCCCGCCGTCCCGGTCCCGGTTCGTAGAAGCGCCCGTTGCCATCG
TTGACGATCACCGAGCCTATGTAGGCCTGGTCCAGCACGTTCTCCATCCGGGCGAAGGCG
CGCAGCTCGCCACCCGGCAGGGCCCAGCGACGGCCGCCTTCCAGATGCAGCAGGGCGAAG
CCGGGCGCGCGTTCGGTCGCCACGTCGTTGACTACGGTATCACTGCTGGCGGAGGCCTCC
AGCGCCCACTGCCACTGGCCGGGCGACCATTGCAGCCGGGCAAAGGCCTGCTGGCGCGGT
ACCCCGGGCAGGCGGCTGCCGGCGGCAACCAGGGTGTTGGAGGTGAGGTACGGCGAACGC
GCCTGCGCCTGCAGCCAGGTCCACGCCAGCTGCAGCTCCAGCTGCTCGGCCAGCGGCTGG
CGATACTGCAGTTCCACACCCTGGCGGCGGGTGCGGCCGATGTTGCGATAGGTGCTGCGA
CCGCCGATGTTGCTGGCAACTGCCAGCTCATCGTCGGTATCTGCACGGAACAGGCTGACA
TCGAGCTGGGTTCCATCCTGTGCGTGCCACTTGCTGCCTAGCTCCAGGCTGCGGCTGCGG
GCGGCCGCCAGATCCAGCGCCAGACCCGCCTGACCATCGGCGCGATACCCCAGCTCGTTG
AAGGTGGGGGTCTCGAATCCACGCCCCACGGCGGCATGCAGGCGCCACTGCGGGCTGGCC
TCGAAGCTGACGCCTGCCACCGGCGTGGTCGCCTGGTAGCGCCGGTGGCCACTGTCATCC
GGGTTGCGGGTGGTGATGTAGCGATCGTCCGAGTCGAAACGCACCGCGCTGTGGCGCACC
CCGGCCAGCAGCGACCAGCGCGGACTCCATTGCCACCAGGCCTGGGCGAACTGGTCCACG
TTCTGCACGGTATCGATCTGGTCACGACGCAGGCGCCCGCGCACCCCGAGGGCGCTGCCC
ACGAAGTTCTCGTAGCCGGTGCGGTGCTGGCGCTGGCGGTCGGCGCTGAGCCCGGCCACC
AGGTCCAGCGGCCGGCCGGCGAGGTCGCCGTGCCAGCCCCAGCGCGCGTCCAGCCCGCCA
TACCCGCCCTGCAGATCGATCACGCCGCCGGCATGCAGCGGGCTGTTGGTCTGGGGTGCC
GGCGGAATCGGCAGGTATTGGGTCACCGTGCGTTGGCCGGCATAGCCCATCAATTGCCAG
CGCTGTGCCCCGGTCTCCCGGGTCCAGCGCAGGCCAGCCTGCTGCTGGCGCACCGATTTG
CGGGTGTTGTACTGGTGCGCGACTGCCGTGGCCTGGCGCGGATCAGCCGCCACCTGGGCA
CGGCTCAGGCCCAGCGGATCCTGCGCATCGGGGGCATCCAGCGCATTGAGCAGCAACTCC
AGCCGCCCACCGCCCAGATCACCACCAACGCGTGCGTTGAGCGATTCGCGGCGCGCACGG
CTGTGGTCCCGCCAGCCATCGGTGCGGAAGTGGTTGGCCGCGATGTTGTAGTCCAGCGCT
GGGCCGGCACCCTTGAGCTGTGCGCCGACACTGAGCGTGTTGTCGGCGCCGGCATTCACG
CGCAACCGCCACGGGTCACCGGCCTGGCCCTGCGCGCTCCAGACCTGCAGCACGCCACCG
GAGGAATTGCCGTACAGCGCCGAGAACGGCCCGCGCAGCACCTCGATGCGCTCGGCGCCC
AACAGGCTGGCATGCGACAGCTGGCCCTGGCCGTCAGGCATGGTGGCCGGCACGCCGTCG
ATCAGCACCCGCACCCCGCGCACGCCGAAGGTCGAGCGTGCGCCGAAGCCACGAATCGAC
AGCTGCGTGTCCTGGGCGAAGTTCTGCCGGTCACGTGCCAGCAGTCCGGGGACCCCGGCC
AAGGCCTCAGACAGCTGCGCACCGGTGCCCGCGCGGCTGGCGTCCATCCAGACCGTGTCC
TGGCTGGCCGGCAGCGCGAACGGATCGATGCCCGGCACCCGGGCGGCCTGTACCTGCACC
GCAGGCAGGGCGGTGGGCGCAGGCTCGGCCACCGCCGTCCAAGGCGACAGCAGCAGGGCG
GACAGCGGCAGGCAACGGCGTCGTGCGGCGGGATTCATGATTCAGGTTGATGGATCGGGC
GGCAACGCACGCCATGGTACGGGGCCGCGGATGACGATGGCGGCGGCCAGCCCCGGCAGG
CTTTGTTACGATGGGCTGTTTCCGGCCGAAAAGCCGCGGACCGCGTAGCGCACTTCCTCC
CCCTTTCCGTCTACCGAACGAGTACCGCCGTGTCCTTCTTTGCAAACGTGGAACTGGTCC
CAGGCGACCCGATCCTGGGCCTGACCGAGGCGTACAACGCCGACAGCCGCCCGACCAAGG
TCAACCTGGGTGTGGGCATCTACTACGACGAGAGCGGCCGCATTCCGCTGCTGCGCGCCG
TCAAGCAGATCGAGCAGCAGCTCGCCGCTGAAGCCAAACCGCGCGGCTACCTGCCGATCG
ATGGCCTGCCGGCGTACACGCAGGCGACGCGTGAGCTGGTGTTCGGCAAGGATTCGCCGC
TGCTGGCCGCCGGCCGCGTGACCACCGCGCAGACCGTTGGTGGCAGCGGTGCGCTGCGCG
TCGGCGCCGACGTGCTGAAGAAGCTGCTGCCGCACGCCACCGTTGCGCTGAGCAACCCGA
GCTGGGAAAACCACCGTGCGGTGTTCAGCGCCGCTGGTTTCGAGGTGCTGGATTACACCT
ACTTCGACCCGGGCACCCATGGCGTCGATTTCGACGGCATGCTGGCCGACCTGGGCAAGC
TGGAAGCCGGCACCGTGGTGCTGCTGCACGCCTGCTGCCACAACCCCACCGGCGCTGACC
TCACGGTCACCCAGTGGAAGCAGGTCGCGCAACTGCTGAAGGACAAGCAGCTGTTCCCCT
TCATCGACATGGCCTACCAGGGCTTCGACAAGGGCATCGAGCAGGACGGCGCAGCGGTGC
GCATCATCGCCGAAGCCGGCATCGACAGCTTCATCGTCGCCAACTCGTACTCCAAGTCGT
TCTCGCTGTATGGCGAGCGCGTGGGTGCGCTGTCGATGGTGGCGCCGACCGCCGCTGACG
CCAAGGCCGTGCAATCGCAGGTCAAGCGCGTGATCCGCACCATCTACTCCAGCCCATCCA
CCCACGGCGCTGCACTGGTGGCCGGCGTGCTGACCAACCCGGAACTGCGTGCGATGTGGG
AGCAGGAGCTGACCGAGATGCGCGAGCGCATCCACGCCCTGCGCCACGGCCTGGTCGAGA
AGCTGGCCGCTGCCGGTGCACCGCAGTTCGGTTTCATCAACGAGCAGGCCGGCATGTTCT
CCTACTCCGGCCTGAGCCGTGAGCAGGTCGAGCGCCTGCGCGACGAGTTCGGCATCTACG
CCGTCGGCACCGGCCGTATCTGCGTGGCCGCGCTGAACCAGAACAACCTGGAATACGTCG
CCAAGGCCGTGGCCACCGTCGCCAAGGGCTGAAGCAACGCTCCAGTAGCTTGAGGACAAA
GGCGCCGAAAGGCGCCTTTGTTTTTTGCGCCCTGGTCTCTGTAGAGCCGAGCCTACGCTC
GGCTTGTGCGGCATGAAGGACGAAGAGCAGCCGAGCGCGGGCTCGGCTCCACGGAAGGAA
GGCGCCACGAGCGCAACGCATCTGGAAACGATTACGCCTTCCCGCGCTCACGCACGCCCC
CGCCAGACGGGCGACAATAGGCGTTTTCCCGCTGCCGAGACCTGCCCGCTCATGTCCCGT
ACTTCGTTGACCCGCTTCCTGATCCAGGAACAGCACGCCGGCCGCATCAATGCCGACCTG
CGCCAGCTGATCGCGGTCGTCGCCCGCGCCTGCACCAGCATCTCCATCGCCGTCAGCAAG
GGCGCCCTCGGTGGCGTGCTCGGCGACGCCGGTACCGGCAACGTGCAGGGTGAAGCGCAG
AAGAAGCTCGACGTCATCAGCAACGAGATCCTGCTCGAAGCCAACGCCTGGGGTGGCCAC
CTCGCCGCCTGCGCCTCGGAGGAAATGGACCACAGCCAGCCGGTGCCGGACATCTATCCC
CGCGGTGATTTCCTGCTGCTGTTCGATCCCCTCGATGGCAGCTCCAACATCGACGTCAAC
GTCTCCGTCGGCACCATCTTCTCCGTGCTGCGCTGCCCGACCAATGTCGAGCTGCCGGGC
GACGACGCCTTCCTGCAGCCGGGCAGCAAGCAGATCGCCGCCGGCTACTGCATCTACGGG
CCCAGCACCCAGCTGGTGCTGACCGTCGGCCATGGCACCCACGCCTTCACCCTGGACCGC
GAGAAGGGCGAGTTCGTGCTGACCACCGAGAACATGCAGATCCCGGCGGCCACCCAGGAA
TTCGCGATCAACATGTCCAACCAGCGCCACTGGGAAGCGCCGATGCAGGCCTACGTCGGC
GACCTGCTGGCGGGCAAGGAAGGCGTACGCGGCAAGAACTTCAACATGCGCTGGATCGCC
AGCATGGTGGCCGACGTGCATCGCATCCTTACCCGCGGCGGCATCTTCATCTACCCGTGG
GACAAGAAGGACCCGTCCAAGGCCGGCAAGCTGCGCCTGATGTACGAAGCCAACCCGATG
GGCCTGCTGGTCGAGCAGGCCGGCGGCGCCGCCTGGACCGGCCGCGAGCGCATCCTCGAC
ATCCAGCCCGACCAGCTGCACCAGCGCGTGCCGGTGTTCCTCGGTTCGCGCGAGGAAGTG
GCCGAGGCCGTGCGCTACCACCACGCACACGACGACGCACAGGGCTGACAACCGATCGCC
TGACAGCGGTCATGGCAGATCGATGACATGACCGTGGGGTGACACCGAGGGCGGCAAACG
GCACCATCAAGCCGTTGCCGCCGAAGGAACGCACGCATGCACGAGCAGGGCCCGGTCGAT
TTCATCGAAGTCATCCACAACGCCGTCCCCAGCGAGGTCTGCGCGGCGATCGTCGAGCGC
ATGCGTGCGACGCGTGGCCTGCTGCCCGGTGCGGTGGGCAGTGGCGTGTTCCCGGAACTC
AAGCACAGCAAGGATCTGCGCATCAGTGGCCTGGACGGCTGGCAGGATGTTGATCAGCAG
CTGCAGATTGCGGTGTTCAACGGCCTGCTGACTTATCTACGCCGTTATCCACAGGCGTTG
ATCGCCCCACTGATGTTGCAGATCCAGGACAGCAACGGCCAACCGCGACGCCTGTCTGCC
GAGGACTTCCCCGACATGCCGCAGCAGCAGCTGGCCGACCTGGCCCGCACCTGCCTGCGC
CCGGGTGCGATCAACCTGCAGTGGTATGCGGCGGGCGAGGGCGGCTACCCGTACTGGCAC
TGCGAGCTGTACCCGAAGGATGCGCAGGCCGAGACCCTGCACCGGCATGTGCTGTGGACG
CTGTACCTCAACGACGACTTTGACGAAGGTGAAACCGAGTTCCTGTTCCAGGGCCGCAAG
ATCGCGCCGCGTACCGGCAGCCTGCTGATCGCCCCGACGGCGTTCACCCACACCCATCGT
GGCAACCGGCCGCAGGGTGGCGACAAGTTCATCGCGACGAGTTGGATCCTGTTCCAGAGT
GCGCAGAAGTTGTTTGGAGGGTAATGCCGAGCTGCTCGTCGGCCGCGTATGTAGAGTCGA
GCCATGCTCGACTGATGGACTCAGAACAACGAGCCCTGCGGCGACTCCTTCTTCGGCGGC
AGCGGCTTCTGGAAACGGCTGCAATCCAGCTTCGGCCAATGGCTGTTCTGTGCATTGAAG
CCCAGACGCTTGCGTGCCAGCTTGAAGCGGTTGTTCAACAGATCGGCATACACGCCCTGG
CCACGCATACGCGTGCCGAACTGGCTGTCGTAGTCCTTGCCACCGCGCAGCTGCTGGATG
GTGCTCATCACGTGCGCAGCGCGATCGGGATGGTGCGTATCCAGCCAGTCGCGGAACAGC
GGTGCCACTTCCAGCGGCAGGCGCAGCAGCACGTAACCGGCGGTGCTCGCACCTGCGCCG
TGCGCAGCCTCCAGCACGGCTTCCAGCTCGCTGTCGTTGATCCAGGGAATCACCGGTGCC
ACCATCACACCGACCGGAATGCCGGCGTCATGCAGGCGCTTCATCGCGCGCAGCCGTGCA
TGTGGCGCTGATGCACGCGGTTCCAGCTTCGCGGAAAGATGCGGGTCCAGCGAGGTCACC
GAGAAGTGCACGCTGACCAGGTTCTCCGCGGCCAGCGGCGCGAGCAGATCGATGTCGCGC
TCGACCAGCGCGTTCTTGGTGATCAGCGAGAACGGATGCCGGGTCTCCAGCATCACTTCA
ATCAGCTGGCGGGTCAGCTTGAACTTGCGTTCGATCGGCTGGTACGCATCGGTGTTGATG
CCCAGTGCGATCGGCTGCGGCACATAGCCCGGTTTCGACAGTTCCTTGCGCAGCAGCTGC
GGCGCATTGGTCTTGGCGAACAGCTTGGTCTCGAAGTCCAGCCCCGGCGACAGGTTCAGA
TAGGCATGCGAAGGGCGGGCGAAGCAGTACGAGCAGCCGTGCTCGCAACCGCGGTAGGGA
TTCACCGATTGACTGAAGCCGATGTCGGGCGAGTTGTTGCGGGTGATGATGCTGCGCGCG
GTTTCGGCGCGTACTTCGGTGCGCAGGCGCGGGGCGAGGAACTCTTCGCTTTCGTCGACC
GCCCAGCCGTCGTCCACCGCCTCGCTGACGGTGCTTTCAAAGCGCCCGGCAAGGTGGGAC
GTGGAACCTCGGCCCTTGATCGCAATACCCATTTCGGCAGGGTACGTCGTGGCCGTCTCA
ATGGCTGCGACGGCCGCCTGAAGGGTTCAGGGCGAGGCTGAGCCGAGCATGGACTCGGCT
CTACAGTTGATGCAGAGACCTTGTGGAGCCGAGCCTACGCTCGGCTGCAATGCATCAGAG
CAGCGCCAGGTACCCGCGCACGGTGGCATCCAGCCCGTCATACAGTGCCTCGCCGATCAG
CGCGTGACCGATCGACACCTCCAGCACCTCCGGCACGTGGGCCAGGAAGTCGCGCAGGTT
GTCCTGCGACAGGTCGTGGCCAGCATTGACACCCAGGCCGACGGCCTGCGCTCGTCGGGC
AGCAGTGGCGAACAGCGCCAGCATCGCATCGGCATCGCCCGCCGCATGCGCCTCTGCATA
GGGCCCGGTATACAGCTCGATGCGGTCCGCCCCCACCTCAGCTGCCTGCTCCAGCAATGG
GTTGCCCGCGTCAACAAACAGGCTGACCCGACACCCCATGGCCTTCAGCGCAGCCACCAG
CGGACGCAGGCGCTCGGCATCGCGTTCGAAGTCGAAACCGTGGTCGGAGGTGATCTGGCC
ATCATCATCGGGGACCAGGGTGGCCTGCGCCGGACGGGTCTGTTCGCACAGCGGCAGCAG
CCCCGGGTAGCCCTCGCGCGGCGGCGCGAACGGATTGCCTTCGATGTTGAATTCAACGCC
ACGCGCGCGGGTCAGCGTGGACAGGGCCAGCACGTCCTCGGCGGTGATATGCCGGCGGTC
CGGCCGTGGATGCACGGTGATGCCATGCGCGCCGGCATCCAGGCAGGCCTGGGCGGCACG
CACCACGTCCGGTTCGGCGCCGCCGCGCGAATTGCGCAGGACGGCGATCTTGTTGACGTT
GACGCTGAGCTGGGTCATGGAACGGAACTACTTGGAAAGAGGGGACGGGTCGTGGTCGTT
GTGGTCGTCAGTGCGGCGGGCCTGGGCCTGTTCGCGCAGGCGGCGCAGCTCCTCGGCATC
GATCAGCGTGGCCGGGTCGCGCTGCAGGTCGCCGAAACGGGCCACGTAGCGGCCGCGCAC
CCAGGCCAGCAGGAAGCCGAGCGCCGCCAGCAGGCACAGGGTCATCAACCCCGCGCTCGG
GGTCTTCAGCGCGAAGGCAAAGCAGCCCAGCGCCAGCAGCAGGTACAACCAGTACATAGT
CGGGCTCCCCGGATGATCGCCGCAGTGTAGCGCTGCGTCAGAGCAGCGGCGAGGCCAGCC
GGGCGAAGGCCTCGGGCAGGCGGTGCAGCCACAGCGAGCGACCGGCCTGGTCGTGCACCC
GCATGGAACGGTCGAATTCGCCCTGCAGCAGTTCGGCCAGCGCAGCGACGCGGTCACGGT
CGCTGATCATCATCGACAGTTCGAAGTTCAGCCGGAAGCTGCGGTGGTCGAAGTTGGCGC
TGCCGACGATGCAGACATCGTCGTCGGCGATGAATGCCTTGGTATGCAGCATGCGCGGGC
CGTACTCGTAGATCTTCACGCCCGCGTGCAGCAGTTCGTCGAAGTAGGACCGTGCGGCCT
GGGTGACGAACCAGGAGTCGCTCATCTTCGGCACCAGCAGGCGCACGTCCAGGCCGCCCA
GCGCGGCCGAAGTCAGCGCCATCCTCGCTGCTTCACCGGGCACGAAGTAGGGCGTCACCA
GCCACACGCGCTCGTGTGCTTCCTGGATCGCCGCCACGTGCAGGCGGTGGATGGTCTCCC
AGCCCGAGTCGGGCCCGGACACCAGCACCTGGGCGCTGATCGATCCATCCGCACGCAGCG
GCATGTCGGCCGGCCACAGGCGGGCGATGTCGAAACGCGAGTGGTCCTGGCCACTGGCAT
AGAGCCAGTCCTCGGCGAACACCAGCTGCAGGCTGCGCACCACGTGGCCGCGGATACGCA
TGTGCAGGTCGCGGTAAGCGTCGGGCCTGCGGCTCTCGTCTTCCTCGTCAGTGATGTTGA
TGCCGCCGGTGAAGGCGAGGCGACCGTCGACGATCACCAGCTTGCGGTGGGTGCGCAGGT
TCAGCCACGGGCGCTTGAACGGCTTCAGCAGCTGTCGCGGATGGAACCAGATCGCTTCGC
CGCCGGCGTCCAGCAGTGGCTGCAGGAAGCGCCGGGGCAGGGCGGAAGAGCCCACCGCAT
CCAGCAGCAGGCGCACCTGCACACCGGCCTGCGCACGTTCGACCAGGGCATCGCGCAGTG
CGGTGCCGGCATGGTCGGGGTTGAAGATGTAGTACTCCAGGTGCACGTGGTCGCGCGCCT
GCGCGATCGCGTCGAGCAGCGCGGCATAGGTGGCTGCGCCGTCGACCAGCCAGGTCACCT
CGGTGGCACTGCTGGGCGCCAGTCCGGTGGTGGCCTGGGCAACCTTGGCCAGCTCGGTGC
AGTCCGAATCGGGCGGGCAGACATCGCTGTAGTGCTCCATGCCCGAGCGTGCACGGCCAC
GACGCAGCCGTTGCCGCTTCACCTTCTGCGGCCCCAGCAGGTAGTAGATGAAGAGCCCGA
GGTAGGGCAGCAGTGCCAGCGAAAGGATCCAGCTCAGCGTGGCCACCGGCTCGCGCTTCT
GCAGCATGATCCAGCCCGCCAGCGCGAACAGGTAGAGCAGGTAGGCCACCGCCAGGATCG
TGCCGAGGTGGGCGATGCCGTCGAGCCAATGGCGCAGGGAGTCGAAGAGGGCGAGCATCC
GCCGATCATAGCGGCGCCTGCTGCCGGATGGGGTCGGATGGGGTCAGATCCCTTTCCTCA
GGAAAAGGGATCTGACCCCAACCCGTGCGCCACGACGAGAACACAAAAAAACGCCCCTGT
TTCCAGGGGCGTCTGCAGTCGCGTCATGACTGTTGTATTGCGGTGTAGCGTTTACTGCTG
CACAAATCCGATCTTCTTCATCTGAGCATTCTTCGCGGCGGCCAGAACCTTGGCCATCAC
GTCGTACTCGGAATCCGGGCTGGCGTCGATGCGCAGTTCCGGCTGGTTGGTCGGGTCACG
CTGGACCTCCTGCTCCATCCGCTGCTGCAGCTCGCTGGTATTGATCGGGCTGTTGTTCCA
CGAGACCTGGTTGCTGGCGTCGATCTTCAGTTCGATCGGCGGCGGCGGTTCGACCAGCTG
CGGCGGTGGGTTGAGCACGCGCTGCGGCAGGTCCACGGCGATCGGGTACGTCATGATCGG
CGCGGTCACGATGAAGATGATCAGCAGAACCAGCATCACGTCCACGAGGGGCGTGACGTT
GATGTCTGCCATGGGGCCCTTGCCACCACCACTACTGAATGCCATGGCTTATTGCCCCTT
TTCTTTGGTCGCAACGAAGCCGACGTCCAGCATGCCCTGTTCCTGCGCGACCTTGGTCAG
GTCGTTGATGACGCGCATCTTGGTGGTGCGGTCACCACGCAGGTTCAGCGGCGGCTGCGG
GGTCTGCTGTGCGGCGGTCGCCAAGCGGGACTCGAGAGTCTGCTTGTTGATTTCTTCGTC
GTTCCAGTAGATCGAGCCGTCTTCCTTGACTGCCAGCGTGATCGGGTTCGGACGCTTTTC
AGCATCTTCCGGCTTCTGGATCAGGTTGGCTTCCGGCAGATCCACCTTGACCTTGTGGGA
CATCAGGGGCGCCGTGATGATGAAGATGATCAGCAGCACCAGCATCACGTCCACGAGGGG
CGTAACGTTGATGTCGGCCATGGGGCCGCCGCTGTTACCACTACTGAAAGCCATAACGGG
CTCCGTCTAGATCTTGGTGACTACTTACTTCGTCGCTGGGTGTCGCGCGCCGCAATTAGC
GGACGCGCGAACCGGTGGCGAAGAAGTCGTGCAGGTCGTGCGCGAAGGTATCGAACTTGC
TGATGGTCGCGCTGTTGATCTTGCTGAAGAAGTTGAAGGCGAACACGGCCGGGATTGCGA
CGAACAGACCGATCGCGGTCATGATCAGCGCTTCACCCACCGGGCCGGCAACGGCGTCGA
TCGAAGCGGAGCCGGTGGCACCGATCTTGATCAGCGCGCCGTAGATGCCCCACACGGTAC
CCAGCAGACCGACGAACGGAGCGGTCGCGCCGACGGTGGCCAGCAGGGTCATGCCCGACT
GCAGCTTGTTGCTTTCGCGGGTGACGGCCTGGCGCAGAGCGCGGTCGACGAACTCCGAAC
GGCTCAGGTTCTCACCGACGCCGCCGGTAGCACCGCCTTCAGCGCGCTGGTGGTGGGCAG
CGGCCTGGGCAGCGTCCAGGGCGATCTTCGAGAACGGCTCCGAAGCCGGCTGCTCTTCCA
TCGCACGGATGGCGTCCTGCGCGTTCGGGGTGTCCCAGAACAGGCTGACGACGCGGTCAG
CGGCGCTCTTCAGGCGGGTGGCACGGAAGATGTTGATGACGGTCCAGTACCAGGACATGG
CCGACATGGCGATCAGGGTCAGCAGCACGACCCAGGAAACCGCGAAATCACCCGGCTTGG
TGGTCATTTCGTGGATCAGGTGCTCGAAGCCCATCTGCGACAGGGCGTTGGACGGATTGC
CCCCGGCAGCAGCGGCGATGAAAATTTCCTGCAGCATGACGCTTACCTTTGTTGTGTGTG
GTGATAAAGGGTGTAGCTAAGCTAAACAATCGAACCGGGAGCGGGGGTGGCCGGAGGGCC
ACCCGGACGCATCAGTTCAGCGCAAAGTTGACCGGGACGCGAACGCGACCTGCCGCCTTC
TTACCGCCAGATTCAGCGGCGTTGAAGCGCCACTTGCGAGCTGCTTCCATCGCAGCACGG
TCCAGGTCGCGGTTACGGCTGGACTTTTCCACCGTGACATTGGTGACGTTGCCGTTGGCA
TCGACATCAATGATCAGGATCACTTCGCCCTGGATACCCGCGCGGAAGGCGGCCGGCGGA
TAGCGCGGCGGATTCATGGCCTTCGACGAGATGTCAACGCTGGCCTCGATCGAGGTCGGC
GGAGCCGGCGGCGACGGGGGCGACGGCGGGGTGACGATATCGTTCGGGCGCGGCTCCGGC
ACGTCCACGACCGGCGCCTGCGGCGGCGGCGGTACGGGCGACGGCTTCGGCGGCGACAGA
TTCTTCACCGGCGGTGGCGGAGTATCCTGCGGCGGCGGCGGCGGCGGCGGCGGTGGGGGC
GGCGGCGGCGCGTCGACGATGGTCACCATGACGTTGCGCTCCTTCTCCGCGACGGCCTTG
GGAGCCACGGCGGGAATGAGGAGCATCATGAAGGCGGCCAGATGCAGGGCAATTACAAAC
GCGATGCCGACGATGCGAGGCCAGCTCAGCCCCTTGTCATCGGGTTGTTCGTACCGGTGA
ACGACTAGTTGTTCCGTCATGCGCCAAGAGCTCAATAGTGGGGCCGGAATCCCGGGGGCG
GGATCCCTGATCAGCGGTGCATGACACCGCAGGAACCTCCAAGCTTATACCAATCCTGAG
CGCCTGCGCATCAACTGAGCAGGCATTCAGGCGTTATTCCTACTTACTTCAGGTTGATGA
TTTTTTTGGCATCCGCCTGGTTCTTCACGCCCTTCGCCAGCGCCTGCTGGGCGGCCTGCT
TGGCCTCGGGGACGCGACCTTCGGCATGCAGGACGCGTGCCAGGTTCAGGTAGGTCTCAC
CGTCCTTGGAGAGCGGGGCAGCCTTCTGCCACGCATCGATCGCCTGCGGCACCTGGTCGG
AGTAGTAGTAGGACTGGGCCAGCGCCAGGTAGACCTGGTAATCCGGCTTCAGGATGCCCT
TCTGCAACCCTTCGTTGATGACCGCGATGACGTCCTTTTCCTTGTTCTCGGTGTTGGCAT
AGATCGAGTACAGCTGCTTGTACTCGCGCTCTTCAGTGAGCTGGCCGCTGCTGCGCAGCT
TGTCCATCACCGCGGCGGCCTTCGGCATCTGGTCAGCCTGCATGTACATGTTGGCCAGAT
TCAGCTGGGCCTTCTTGTCCGTCGGGTTCTTGGCCGCCAGCGCTTCTGCGGCCTGCACGG
CCTCACCGGTCTGGCCGGCTTCGGACAGGGCCGCCATCAGCAGCTGGTTCCAGTTGTCCT
TCGGCTCGGCGGCGCCGGCGATGGCCTGCTTCAGCACCGGGATCGCTTCCTGATAGCGCT
CCAGCTGGTACAGCGCCTGGCCCTTGGCGATCAGCTCTTCCGGCTTGGTCGACTTGCTCT
CTGCGAAGTACTTGTCCAGGGTGGCCAGGCCTTCGGCGGTCTTGTCTTCCTGCAGCTGCA
GCTGGCCCAGCATCAGCATCGACTGGAAGTGGCCGTTGTTGTCCAGGCCGTTGAACTGGA
TCACCTGCTTCAGATACGCGATGGCGCCCGGCACGTCGTCGGTCTGGTAGGCGGCCTGCG
AGGCCAGCTGCGCGGCCAGCGACTTGTCGTACTCGTTGGAAGCGCTGTCGGCCAGGATCG
CGTCAGCCTGTTCGCGCGTCTCCGGGAACTTTTCCTTGTTGTAGCTGTCGATCATTTTCT
GCAGCTTGCTGCCCATCTTGGCCGAGGCCTTGGCGGTCGGCTCCTGGCGGGTCGCATTCG
GGTACAGCGGTTCGGCCTTGGCCTGCTTGCTGCTACCGCCGCGGCTGCCACGGTCGGAGG
AACGCGAGGACTGCGCAAAGGCATCGGTGACCACGGCGCCGGTCAGGGCGGTCGCGACGA
GGACGGAAAGCACAGCTTTGTGGTTACGGAAAATCATCGTTCACCTCGATCGAACCGCCG
GATAGCGGCAAAGTCGGACTGTCAGAAAAATCTGAGCCGCCAAACGTATCAGAAACAGAT
GGCGTGAGAAATCGTTTTATGTGCTGCAATACAGCATAGAACTGCGCACTCATCCGCACT
TTGGCCGCAGCCCGGCCGCCTGCGCCTGCTGGTAGACCGGCGTCAGGCCCGGTGCATCAC
GTCGCAGCTCCTGGATCCGGTTGGCCGGATCGGGGTGGGTGGACAGCCATTGCGGGCTGC
GACCGCCGCTGGCGGCCATCATGTTCTGCCACAGGTCCACGGCCTGGGCCGGGTTGAATC
CAGCCTGCGCCATCAGCCGCTGGCCAATCACGTCTGCCTCGCTTTCCTGCGTGCGCGAAC
CCGGCAGCAGGAAGGCCGCCTGCGCGCCCATCCCACCCAGCTGGTTGACCGTGCTGGCGG
CGCCATCGCCATAGGCGGCACCGGCCAGCGCGCCCAGCACGGCCAGGCCGGTCTGCGCGC
CCATCTGCCGGGTGATGCGTTCTTCGTGGTGACGCGCGATGACATGGCCGATCTCATGGC
CGATCACGGCAGCCAACTGGTCCTGGTTCTTGGCGACGGTGAAAATGCCGGTGTTCACGC
CCACTTTTCCGCCGGGCAGGGCAAAGGCGTTCGGTTCCTTGTCGACGAACACGGCGGTCT
CCCACCGTACGCCGCGGTACTGAGGCGGCAACTGCGCGACCAACGCGTTGACCACGCACT
GCACGTAGCCGTTCTGGCGGCCATCGGTGCTGATCTTCTCTTTCTGCTTGGTCTCGGCAA
ACGCCTGCGCGCCGAGCTGGTCAAGCTGTGCCTGCGATACGCCGCCCACCATCTGCCGTC
TTCCGGTTGGCGAGGTGGTGGTCGCACAGGCACTGACCACGGTGGTGATGACTAGAGCCA
GCAGCAGTTGTTTCATGGGTCCGCCCCCGTGTTCATGTGCGCAGTGTGTAGCGTACCTGC
TTAATCTTTCGTCAAGCGGGCACGGCGTTACGTTGACCCCAGGAACACCATTGCGGCGAG
CGCCACCGCGTTGTTCAGCGCATGCGCCGTGATCGCCGCCCACAGGGTGCCGGTGCGGCG
GTACAGCCAGCAGAAGGCGGCACCCATGCCGCCGTAGACCAGCCACAGCTGCGCCATGCC
CAGCAGCGAGTTCTTGCTGACACCGGGCACTTCATGGACCAGGGCGAACGCCAGGCTGCT
GAGGATGAGGCCCAGCCAGGGGCGGCCGGCCTGCCACAGGCGCCCGAACAGGACACGACG
GAACAGCAGCTCTTCGTAGGCGGGGGCGAGGACGACCGCAAACAGCACCAGGAACAACGG
GAAGCGCGCGATCGCGCTCTGCATCAGTTCCACGTTGGTCGGCACCGGCTCGATGCCGAA
CTGCTTGGAAAGGAAGGCGACGCCGTTGCTGCCAACCACGATCAGCGTGGCCACCAGCAG
GGTCCAGCCCCAGGTGGAAGGACGCTGCAGCGCCTGTCGCGAGGCCAGGCGTTCGCCGGC
GTTCGCCGGGCGCCGCCAGAAGTACAGCAGCAGCGCGGCACCACCGGTGGCGATCAGGGC
CATCAGGATCTGGGCCAGGGCCCCGGGCTGGCCCACTGCCGCGCCGGCGCTGTCAGGTGT
GAGTGCACCGCCATTGGCCGCGACGTTGGCGCGGCTGACCACGATCGCACGGTAGAAGCC
CCAGAACAGTCCGGTGACCATGCTCAGGCCGACCAGGGTGACGGCGGCGATGCCCAGGTC
GATGAAGAAACCTGCCAACGGTGCCACGGCGCGCGGCGGGGTAGACGGCGGCGGAACCGG
AGGCGGAGCGGCGGAGACCGGGGCGGATGCGGACATCAGGTACCTGCGTTCAAGGGACGA
AGGCCGGTGCAGCTCCCCGCGCACCGGCCAGGTCCCGATTGTGTCAGATATCCAGGTTGG
CGACCTTCAGCGCATTGTCTTCGATGAAGTCACGACGCGGTTCGACCACATCGCCCATCA
GGGTGCTGAAGATCTGGTCGGCAGCGACCGCATCCTCGATGCGCACCTGCAGCAGGCGAC
GGGTCTCCGGGTTCACCGTGGTATCCCACAACTGCTCCGGATTCATTTCACCCAGACCCT
TGAATCGCTGGATCTGGCGGCCGCGCTTGGCCTCCTCGAGCAGCCAGTTCTGCGCCTTCG
CGAAGCTGTCGACTTCGATCGACTTGGCGCCGCGGGAAATCGTTGCACCTTCGCGCACCA
GCCCGTGCAGCAGCTTGGAGGCCTGGTGGATCGCGCGCAGTTCGCCACTTTCGAACGCCG
ACAGCGGCAGCACCTGGATGTGCTCCTCGCCCATGTGGCGACGGGTCACCAGCACGGCGG
CGGGGCGCTCCTCGTTGGCCTCCTGCAGTTCCAGGCTGAAACGCGGGCTGCCCAGGCTGC
CCTGGTTGAGGCGCTTGGCCAGCGCATCCAGGCCTTCGCCTTCGCCCGCATTGCGCAGGC
TGTCCATGTCCATCGGCACGAAATCGACCAGCGCTTCGAGCAGATTGCGGTCATAGCGGT
GGGCATTGCGTTCGATGGAATCGAGCGCGGCGGCATAGGCCAGCAGCAGCTTTTCCAGCG
CCAGGCCTTCGATGCCCGGTTCGCCGGTGGCCGGCACCAGCGCGGCGTTTTCCACCGCAC
TGCTGGCCAGGTAACTGTCCAGCGCCGGGTCGTCCTTCAGGTACAGCTCCTGCTTGCCCT
GCTTGATCTTGTACAGCGGCGGCAGGCCGATGTAGACGTAACCGCGCTCGATCAGCTCCG
GCATCTGACGGTAGAAGAAGGTCAGCAGCAGGGTGCGGATGTGGGCGCCGTCGACGTCGG
CGTCGGTCATGATGATGATCTTGTGGTACCGCAGCTTGTCCGGGTTGTACTCGTCACGGC
CGATGCCGGTGCCCAAGGCCGTGATCAGCGTACCCACCTGGTCGGAGGACAGCATGCGGT
CGAAGCGTGCGCGTTCCACGTTGAGGATCTTGCCGCGCAGCGGCAGCACCGCCTGGTTCT
TGCGGTTGCGGCCCTGCTTGGCCGAGCCACCTGCCGAGTCACCCTCGACGATGAACAGTT
CGGACAGCGCCGGGTCCTTTTCCTGGCAGTCGGCCAGCTTGCCCGGCAGGCCGGCGATAT
CCAGCGCGCCCTTGCGGCGCGTCAGATCGCGGGCCTTGCGCGCCGCTTCGCGTGCACGCG
CAGCGTCGACGATCTTGCCGGCGATCGCCTTGGCTTCGTTCGGGTTTTCCTGCAGGAACT
CTTCCAGGCGCGCGCCGAAGGCGTTTTCCACCGCCGGGCGCACGTCGGAGCTGACCAGCT
TTTCCTTGGTCTGGCTGGAGAAGCTCGGGTCCGGCACCTTCACCGACAGCACCGCGATCA
TGCCTTCGCGCATGTCATCGCCGGTCAGGTTGATCTTGGCCTGCTTGGCGATGCCGTTCT
GCTCGATGTAGTTGTTGAGCACACGGGTCAGCGCACCGCGGAAGCCGGCAAGGTGGGTGC
CGCCGTCCTTCTGCGGAATGTTGTTGGTGAAGCAGTACATCGTCTCCTGGTAGGAGTCGG
TCCACTGCAACGCCACATCCACGACGATGCCGTTGTGCTCGCCGGTGACCGAGATGACGT
TCGGGTGCAGCGGGGTCTTCAGCTGGGCCAGATGCTCCACGAAGCTGCGGATGCCGCCTT
CGTAGTGGAAGTCATCACGGCGGCCATCGCCACGTTCGTCGGCAAGGACGATCTTGACGC
CGGAGTTCAGGAACGACAGCTCGCGCAGGCGGCGAGCCAGGATGTCGTAGTGGAATTCCA
CGTTGTCGTGGAAGGCGACCGTCGACGGCCAGAAGCGCACGGTGGTGCCGCGCTTGGTGG
TGGTTTCCAGCTTGGCCAGCGCGGTCACGGCGGCGCCGTTGCTGAATTCCTGCTGGTAGT
GGAAGCCGTTCTGGAACACGTCCACCAGCAGCTTCTGCGACAGCGCGTTGACCACGCTGA
CGCCGACGCCGTGCAGGCCGCCGGACACCTTGTAGCTGTTGTCGTCGAACTTGCCGCCTG
CGTGCAGGACGGTCATCACCACTTCGGCAGCCGACACTTCGCGACCGAGCTTGGCGCTCA
TCTGCTCGTGCTTGCCGGTCGGAATGCCGCGACCGTTGTCGGATACCGAAACCGAGCCAT
CGGCGTGGATCGTCACTGCAACGTGATCGGCGTGGCCGGCCAGCGCTTCGTCGATCGAGT
TGTCGACAACCTCGAACACCATGTGGTGCAGACCGGTGCCGTCATGCACGTCACCGATGT
ACATGCCGGGTCGCTTGCGGACAGCCTCCAGGCCTTCCAGGGCGGTGATGCTGTTGGCGT
CGTAATTGCCGTTGTTTGCCGGGGTGTTCTGTTCGTCGCTCATTGCGCTTGCCGTAGGCT
CCGCAGGTCGGCCACCGCTTGGAGCGATGCGCCGAGAATGAAAGGATTTCAACCCGAATT
ATACCAGCCGGGGTCGAGCGGCCCTGGTGTGCCCACTATGGCACAGCCACGATCTGTGCA
TGTTCCACGTGGAACCGGGCGATGTGGGTCAGTTCCTGCAGCGCCGCCGGCGTTTCGGTG
GCGGTGATGAAGATCTGCGCCGGCCCACCGAGCAGGCGCTGCAGAACCCGCGCCTGGTGG
GTGCGATCCAGCTCCGAGCCCAGATCGTCCAATGCGATCACCGGCCATTCGCCGCGCTGT
TCCGCGTAGTCCTCGGCCTGCGCCAGCAGGCAGGCCAATGCCGTCAGCTTGGCCTGGCCG
CGGGACAGCGCATCGCGACCCGGAATGCTGTGGAAATCCACGCTCCAGTCTGCCCGGTGC
GGACCGACCGAGGTGTATCCGGCCTGGCGGTCACGTTCCCGGGCCAGAAGCAGCGCATCG
GCCAGAGGGAGCTCGTGCCGACGCCAGCCCGGGCTGAGTTCCAGTGCCTGGATGCCGAGC
TGCGGGGCCAGGCTGGAAGCCAGCGCCACGGTGCGCTGCTGCAGACGCTCCAGGTAGTGC
TGCCGACGGCTGGTCAACGGTTCGCCGGCTTCAGCCAGTTCGTGATCCCAGGTATCCAGC
ATCCGCGACGGGCCACCTTGCTTGAGCAGGGCATTGCGCTGTTTCAGTGCCCGCGAATAC
CGGCGCCACAGGGACAGGAAATCAGGTTCCACGTGGAACAAGCCCCAATCGAGGAATCGG
CGGCGGGGTTCACCACCACCGCTGACCAACGCATGGCTGCCTGGCTCGAATGTGACTACC
GCAAGCGCTGCGCACAGATTGCCGAGCTGGGCCACGTCTTCGCCGTCCAGGCGCCCCCTC
CAATCCTGGCCACTGTGCCGCAGGCCGGCCTTTCGGCGGTGCGGCGGGTGATTGGCACGT
TGTTCGTCCCATTCCACGAAGATTTCCAGCGCTTCCTGGCCCTGGCGCACCAATCCATCG
CGGACACGACCACGGAAGCTGCGCCCATAGGCCATCAGGTGCAGGGCCTCGAGCACGCTG
GTCTTGCCGGCACCGTTGTCGCCGGTCAGCAGGTTCAATCCCGGCTGGGGCGACAGCTCC
ACCGCATTGAAGCGACGCAGTTGGTGCAGGGCGAGGCGGCGGATAAGCATGGGGCGCGAA
AGACCATCCGCACGGGGCGGCAGAGGGGCAGGGAATTCATCAGCTTACTGCATCGGTCAA
GCCGGACGTGCCCGGCCAGCTATCCGGCCAGCTATGGAGCAGTTACCGCAGGTCTGCCTG
CGCCCTGACCGCTGGTTCCACGTGGCGCTGTTTCCTCATCCCAGCAGATGCGGGTCTCGG
CAAGCCCGGAAATCCTTCGATTCTGCGAAGGGTAGCGGGGGTGTGAGCCTTGGATTTCGC
CGATTTCAGGCGATGCCGTGGACAGCGCTTGCCTCGTCGCCGGCGAGTACCAGCGGATGA
ACCTGCAGATTCCTTGAAATCTACGGTCCCATGCCCTGGGCGGTTCCACAGATTTCAAAG
AATTCAGACCGATCGTTCCACGCTGTCCACAGCTGCCCTGTATGACTTATACACAAGGTA
TGGGCAATCTGTGGATAAAAAAGCCCTTTTGCCATGCCTTCGAAACTATCCACAGGTTCC
CCCCCAGGCTGGGAGGCCGATATACAGGGGGTTTCAGGTGCATAAATTTCTTTTAAATCA
GTCAGATAAGGTGTTTTTCCACGAGATCTGGCTCTACCATCACCACCATGCTTTAGATTT
ATACCCAGATTTAGAAGCTAGGCTTGCCCCAATCTGCATCGAATCTTCCCTGTGGACAGC
GGCGTTTGCAGAGGGAAGTCCATCGCGCCGCGATGCAGGATCATCAGTCCCTGTCAGGCC
AGATCTGGGGACAGGCGACGAGTATCGGATCCTGCACCTGGACTTTCGATCAATCGCGAC
TCGTCATTGCTACGATCCAGCGATCCTGTTTTCAACGATCGAGACGAACATCCCGGAAAG
GCAACGGATTTCAACCGAGCCCATCGACGGAAGTGACGTCGTCCGGAGAACTGCGTCTTC
TCGATGCTCCACGTGGAACCTGCAAAAAAAACGCCCGGGAAGATCCCGGGCGTCGTTCGG
TTCCACGTGGAACAGCAGCTGTCAGAGACGCAGCGGCATCACCACGTGGCGCGACTTCTC
GCTGCTGGACTCACGTACAAGCGCCGAGGAGTTGGAATCGCGCAGCTGGATGATGACTTC
CTCATCGCGCAGGGCGGAGAGAGCGTCCAGCAGGTAGTTCACGTTGAAGCCAATGGCCAG
ATCGCTGACCGTGGTATCGGCTTCGATCTCTTCCTGGGCTTCTTCCTGTTCCGGGTTGTG
CGCGCTGATCTTCAGGTTGCCCGGCGAGACTTCCACGCGGATGCCGCGGTACTTCTCGTT
GGACAGGATCGCGGCGCGCTGAAGCGAGGCGCGCAGCGCTTCGCGATCAACCTTCACTTC
ACGATCGGCACCGATCGGAATCACCGCTTCGTAGTCCGGGAAGCGGCCGTCGATCAGCTT
CGAGGTAAAGGTGACATCGTCGCGCTTGACGCGCACGTGGCTGCGGCCGACTTCCAGCTC
GATCTCGCGATCGCCGCTTTCCAGCAGTCGCTGCAGTTCGGTCACACCCTTGCGCGGCAC
GATGATCTGGCGCTTGGACCCGCTGGGCTTGGCCAGATCGGTTTCACACAGCGCCAGGCG
GTGGCCGTCGGTGGCAACGGTACGCAGGGCATCGCCGCGCAGGTCGAACAGCAGGCCGTT
GAGGTAGTAGCGCACGTCCTGCTGGGCCATCGCGAACGCGGTGCGCTCGATCAGCTCCTT
CAGGGTCGCCTCACCGATGGCCACGCGCTCGGTGGCTTCCACTTCATCCACCGACGGGAA
GTCGTTCGAAGGCAGCGTGGCCAGGGTGAAACGGCTGCGACCGGCCTGCACGGTGATCTT
GTCTCCGGTCTGCGAGACGGTGATCCGGCTGCCGTCGGGCAGGGCGCGGATGATCTCGAA
CAGCTTGCGGGCGGGAATGGTGGTTTCGCCGTCCTGGGCATCTTCAACCGCGATCCGCGA
CACCATCTCCACTTCCAGGTCGGTACCGGTCAGCGACAGCTGGCCGTTCTGCACCTGGAC
CAGGAAATTGGCCAGAACCGGAAGGGTCTGGCGGCGTTCGACCACGTTGACGACCTGTGC
CAACGGCTTGAGAAAGGCTTCGCGCTGCAGTGTGAAACGCATGTGGTTCCGTGCCCCTAT
GCTTTAAAAAATGTGGAATAAATCAAAAGCTTGGTGGTGCTGGTAGAGACAGAATCGCTG
GAAAACAATGCTAAGTCTTTGTAATTAAAGGTATTTCAGACCTCGAAACCCTCTGCATTA
CCGACCCCCAGGGGGTGGGGAAAGCTGTGGATAAATCTGGCGCGATTTCAAACGGCATTT
TTATCCACAACGTGTCCCGCGCTTGCTACCGGATTCTGCACCGTTTTGTGCGATGACGCC
TCATCGGCATCCGTGCATCATTCGCTCAGCTTCCGGATCAGCTTGTCCCAGTCCTCACGG
AGCTTGCCGTCGGTCTCCATCAGGGTCCGGATCTGGCGGCAGGCATGCAGCACCGTGGTG
TGATCGCGACCGGCAAAGGCGTCGCCGATCTCGGGCAGGCTGTGCTCGGTCAGTTCCTTG
GTCAGGGCCATGGCGACCTGGCGGGGACGGGCCAGCGAGCGGGTCCGACGCTTCGACAGC
AGATCCTTGATCTGCAGGCCGTAGTAGTCGGCAACGGTTTTCTGGATGTTGGGAATGCTG
ATCGCCTGCTGCTGGGCGCGCAGCAGGTCGCGCAGGGTTTCCTGGGCGAATTCGGTGGTG
ATCGCGCGGCCGGTGAAGTTGGCGCGGGCGGTCAGGGTATTCAGCGCGCCCTCGAGGTCG
CGCACGTTGGAGCGCATCTTCTTGGCGATCAGGAACGCAACATCATCGGGAATCTCGGCA
CCGCGTTCGCGCGCCTTGGCCAGCACGATCGCGGCGCGGGTCTCGAAGTCCGGCGGTTCG
ATCGCGACCGACAGGCCCCAGGCAAGCCGCGACTTCAGGCGCGCTTCCAGGCCCTCGACT
TCGCGCGGATAGCGGTCGCAGGTCAGGATGATCTGCTGCTTGCCATCGAACAACGCGTTG
AAGGTGTGGAAGAACTCTTCCTGGGTGCGGTCCTTGCCGGCGAAGAACTGGATGTCATCG
ATCAGCAACGCATCCACCTGCTGGAACTGGCGCTTGAACTGATCCATGGTCTTTTCCTGC
AGGGCCCGGATCATCGCGCTGAAGAACTGTTCCGAACGCAGGTACAACACCTTTGCACCT
GGATTGGCCTGGCGCATGGCGTTGCCGGCGGCGAACATCAGGTGGGTCTTGCCCAGGCCC
GTGCCTCCGTACAGCAGCAGCGGGTTGTGCGCCCGGTCGCCCGGCTTCTGCGCTGCCTGG
AAGGCGGCGGCCAGGCCCAGCTGGTTGCTGCGGCCTTCGACGAAGTTGGCGAACGTGTAG
TGGCTGTCCAGATTGCCGGCGAAGGGCACCTGCGGTTCGCTGGACACATGCGCCGACGGC
GTGGAAACCGGCGCGTTCTGCGCCTCCACAGGGCGCGGGCGCGAGCCGATTTCAAGAAAA
ACGTCGCTGAAACCGGCGAAATGCGCCAGCAGCTCGCGGATCCGGGCCAGGTACAGCTCG
CGGACCTGGTCGACGATGAAGGCATTCGGTGCATACAGCACCAGGCTGTCCACGCGCAGA
TCGGCCTGCAGCGGCTTCAACCAGGTATGAACGTCTTCCGGCGGGAACTCCGCTTCGAGG
CGCTCGAGACTACGGGACCAGGCATCCATCAGCAATAATCGTCCGGTGGCCGGGGCATGG
ACGCGACAAGGCGCCCAAACACAGGCCGGAAAGGGGGAAATGGATGGCTCAGACTACCAC
CGAGCGCCCGCCTTCGGAATGCTTGTCCCCTACTTATTCACAAAAACATCCACAGCTATT
GCACAGCCCGGTGAATTCGCGTAGCTGCCAGGGGTTGACGCGGGGTAGGGTACCTCTCTA
GAATTTCCGGTTCTTTCCGTCCCATTCATACGAGAGGCCCCCAATGGCCACGAAGCGCAC
CTACCAGCCCAGCAACCTCAAGCGTAAGCGCGACCACGGCTTCCGTGCCCGTATGAAGAC
CGCTGACGGCCGCAAGATCCTGTCGCGTCGCCGCGCCAAGGGCCGCAAAGTCCTGAGCGC
CTGATTGCCATGCCGCACCCCGCGGCAGACGCAATCCCTTCGACAGTGAATACTGCAGAC
CCGCGCAAGCGATTCCCTCGCTCTGCGCGGGTTCGCACGCGTGCCGAATATTCAACGGTC
TTCAACGGCGCCCGCCGTGTGTCCGATCCGCTGATGACCCTGCACTGGCTGCCGGCTGAC
CGGCCGGCCAGGCTGGGTCTGGCGGTTTCCCGCAAGGTTGATCCGAACGCCGTGGGGCGT
AACCGGATCAAGCGCGTCCTGCGCGACATCCTGCGTCAGACACGTACCGAAATCCAGCCA
GGCGACTTCGTCGTCGTGGCGCGTAGTGCTGCGCGTTCCGCCAGCAACGACGAGATCCGC
CAGGCCTTCCTGCGCCTGCTGCGTCGCCTGCGTGCATTGCCCGCGCCGGGCGTGGACGGC
ACAATGCCGCCGCCTGATGGCATCGCAACTCCTTCTTTGACCGAGCCGGCATCGCGTCCC
GGCCCCGCCGAGCCTGTCCGCTGATGAACCAGACCCGCGTATTCCTCATTTTTGCCTGGC
TGATGGTGGCCGTGCTGCTGTGGATGGAGTGGAGCCGTGAAAAGGCTGCTCCGACCCCGG
CACCGACGACCACGTCGGCCCCGGCTGCTGCACAGAGTGTTCCGGGCGCGACCCCGGGCA
GCATCCCCAGCGCGCAGGTCCCGGGTGCGCCGGGCCAGGCCGCTGTGCAGGCCCAGGCCA
GCGCCACCCCGGCCAGCCAGCGCGTGACCGTCACCACCGACGTGCTGCGCCTGGTACTGG
ACGGCGGCCGTGTGCTCGATGCCGAGCTGCTGCAGTTCCCGCAGACCAAGGACGAAGGCA
GCCCGCCGGTTCGCCTGCTGACCGAAGACCCCGCGCATCCGTACAGCGCGATCAGTGGCT
GGGCCAGCGAAGACAAGAACACCCCGGTTCCCGGCGCTGACGGCTTCAAGCTGGTCGGTG
ATACCAAGGACTTCGTGCTGGCCAAGGGCCAGAACGAACTGCAGATCCCGTTCGTGTGGA
CCGCCGACAACGGCGTGACCATCAAGCGCACCCTGACCGTCTCGCGCAACGAGTACGCCG
TGCGCTTCAAGGACGAAGTCAGCAATGCCGGCGCCGCACCGTGGAACGGCTACGTCTACC
GCACCCTGGACCGCACCCCGACCATCCTGTCGCGGAGCATGACCAACCCGGATTCGTTCA
GCTTCAACGGCGCCACCTGGTACGACAACGACAAGAAGTACCAGCGTCGTGCGTTCAAGG
ATTACCTGGACGACGGCGCACTGAACCAGAACATCACCGGCGGCTGGCTGGCGATGCTGC
AGCATCACTTCTTCACCGCCTGGATCCCGCAGAAGGACCAGACCGCGCACTACGTGCTGT
CGCAGGTGGCCGGTCGTGACCTGATTGAAGCGCGTGGCCCGGCCTTCACCGTGGCCCCGG
GCCAGTCCACCAGCACCGAGGCCCGCCTGTGGGTCGGCCCGAAGCTGGTCAACCTGATCG
CCAAGGAAGACGTGCCGGGCCTGGACCGCGTGGTCGACTACAGCCGCTTCTCGATGATGG
CGGTGATCGGCCAGGGCCTGTTCTGGGTGCTGAACCAGGTGCACAAGCTGGTCGGCAACT
GGGGCTGGGCGATCGTCGGCCTGGTGGTGCTGCTGAAGCTGGTGCTGTACCCGCTGTCGG
CGACCCAGTACAAGAGCGGTGCCAAGATGCGCCGCTTCCAGCCGCGCATCGCGCAGCTGA
AGGAACGCTATGGCGATGACCGCCAGAAGTTCCAGACCGCGATGATGGAGCTGTACAAGA
AGGAAAAGATCAATCCGATGGGCGGCTGCCTGCCGATCCTCATCCAGATGCCGATCTTCT
TCGCCCTGTACTGGGTGCTGGTGGAATCGGTCGAACTGCGCCAGGCGCCCTGGTTCGGCT
GGATCCAGGACCTGACCGCACGCGATCCGTACTTCATCCTGCCGGTCATCAACGTGGCAG
TGATGTGGTTCACCCAGAAGCTGACCCCGGCACCGGGCATGGACCCGATGCAGCAGAAGA
TGATGCAGTTCATGCCGCTGGTGTTCGGCGTCATGATGGCCTTCATGCCGTCCGGCCTGG
TCCTGTACTGGGTGGTCAACGGCGGCCTGGGCCTGCTGCAGCAGTGGTGGATGACCAAGC
GCCATGGCGGCGAGCCGGTTGCGGCCACCACCGCTCCGGCCCCGGTCAAGAAGAAGTAAT
CGGTAGAGCCGGCCGCTGGCCGGCTGACCCCAGCAAAAGCCCGCCGCAAGGCGGGCTTTT
CGCATGCGGCGGTAGAATCGCCGGCACACCGTTCCTCCCACCTTCGAGTTCGCCATGCCG
CGTGCGTCGTCGTTCCGCCTGTTCCTGCCCTCGCTGTTGTTGACCCTGGTTGTTGCCGGC
TGCGGCGACAAGGACGCGAAGGCGCCGGCGACCACCGTCACCCAGCCAAGCGCGCAGGCC
GCGGCCGCCGCCGATCCGGCCGCCGCGCCGTTGCTGGCGGCGCTGCAGAAGCAGCTCGAC
GGCTACCGCCGGATCATCGTGCTGCTGGCAGACGAGGAACAGCAATCGGCCGCCGACCGC
GGCACCTCCACGCGTGTGGGCCAGCAGCTGTTCCACGATGGCCTGGAACAGCGCACGGCG
ATCGCCGCGCAGTTCGACACCCTGCTGCGCGGCTCCAGCCCGCAGCGCTTCGCCACCCTC
GGCACCGTGCTGGACTACATCGAGTCGGCGCCGGAACTGTTCGACGCCGACCGCCTGGCC
TTCCGCGAAGTGCTGCGTGATCTGCATGAGCGGGTCGGCACTGATTCGTCGCTGCCGGCG
GTCAAGCTGCACCAGCGCATCGGCGAGGACCTGGAGGCACTCGACGAGATCGAGCGAAAC
TACAACCAGGAACTGACCCGCATCTTCAGCCGCTTCGAGCGCACCCGTGCCATCGAGCTG
AAGCGTGAGAAGTGGGACGACTACATCGCCCACCTGCACAAGGACTACAGCCGCGAAGCG
ATCCTGCGCGACTACGGCGTGATCGAGCCCTACCCGATGTCGATGAAGGACAGCGACCGC
GAGATCTTCGGCCGCGACCTGCCGGCCAAGACCGTGGTGCTGACCTTCGACGATGGCCCG
CACAAGGCCTATACCGATGAAGTGGTGGCCATCCTCAAGCGCTACGACGTGCCGGGCGTG
TTCTTTGAAGTGGGCCGCAACCTTGGCAAGGTCGAGGCCGATGGCAAGGTCAGCCTCGGC
CCGATGGCGAAGATCAGCCGCAACCTGATGGAAGAGGGCTATGCGGTCGGCAACCACAGC
CTGACCCACGCCCAGTTGTCGCGCACCACCGGTGACGCGCTGCGCCAGCAGGTGCTCGAC
ACCGACACGCTGCTGAAGGATGTCGACAGCAAGCGCGCGCCGCTGTTCCGTTTCCCGTAT
GGCGCGCGCAATGCCGAAGGCCTGCAGCTGCTCAACGAGGCCGGGCTGAAGTCGATCATG
TGGAACATCGACTCGATGGACTGGGCCGACCCGGTACCGGAATCGATCGTGCAGCGCGTG
CTAGACCAGGTGAACAAGGAACAGCGCGGCATCATCCTGTTCCACGACATCCACGACCGG
GCGGTGAAGGCGCTGCCGCAGATCCTCGACCGGCTGATCGCCGATGGTTACCAGTTCGCC
GGCTGGAACGGCCGTGACTTCACTGTCGCCCGTGCGCGCAAGGGTGAAGCCGGTGCCGCC
ACGGTCACCACCGGCTACGAGAAGTCCTGGGCGATCGTGGTCGGCATCGACAACTATGCC
AAGTGGCCGAAGCTGGAGTACGCCAGCCACGACGCGCAGGCGGTGGCCGATACCCTGACC
GGGCAGTTCGGCTTCCCGTCCTCGCAGGTGATCGTGCTGAAGAACGAGCAGGCGACCCGC
AACAACATCCTCGCGGCCTTCCACGATCGCCTGGCAGATGACCGCACCGGCAAGAACGAC
CGCGTGTTCGTGTTCTTCGCCGGCCATGGCGCGACCCGCCAGCTCGCTTCCGGGCGCGAC
CTGGGCTACATCATTCCGGTCGATTCGGACCCGAAGGAATTCGCCACCGACGCCATCGCG
ATGACCGACATCCAGAACATTGCCGAGAGCATGCAGGCCAAGCATGTGATGTTCGTGATG
GATGCCTGCTACAGCGGCCTGGGCCTGACCCGCGGTGGCCCGTCGTCGTCGTCGTTCCTG
CGCGAGAACGCGCGTCGCAGCGCGCGGCAGATGCTGACCGCCGGTGGTGCCGACCAGCAG
GTGGCCGATGCTGGCCCCAACGGCCACTCGGTGTTCACCTGGGTGCTGTTGCAGGCGCTG
GCCGGCAAGGGCGACCTCAACGGCGACGGCCTGATCACCGGTACCGAGCTGGCCGCCTAC
GTGGCGCCGGCCGTATCGGCGGTCTCGCACCAGACCCCGGCCTTCGGCAGCCTGCCCGGT
TCGCAGGGCGGCGAGTTCGTGTTCCAGGTGCCGGACAGCCAGGAATTCCTCAACGCCGAT
ACGCGCCAGCTGACCGCCGATGCGATCGCGCTGAACAACAAGGTGGATGCGGCCAGCGAG
GCGAAGGGCAGCCAGGCGCCGGTGACGGTGGCCGACCTGCAGGGTGGCAAGGCCAAGCTG
GTGGTGCCCACCGCTGGCCCGGCGTCCGACCGCCAGCGCGCGCAGCAGGCCAACGACCGC
GGCCTGCAGTTGTACCGCGAGAAGCAGTACGACGAGGCAGCCGCGCAGTTCGCCGAAGCG
CTGAAGCTGCGTCCTGATTTCGCCCAGGCCGCCAACAACCTCGGCTTCGTCTACTACCGC
CAGCAGCGCTATGCAGAAGCCGCGCGCTGGCTGGAGAACACGCTGAAGATCGACCCGTCG
CGCGCGGTGGCCCATCTGAACCTGGGCGATGCCTACTTCAACGCCGGCGACAAGGCCAAG
GCGAAGCAGGCCTACACCACCTACCTGGCGCTGCAGCCGCAGGGCAGCGGCGCGGCCCAG
GCGCGCGCGCAGCTGGAGAAGCTCTGAGCCATGAACGACGCGATCCGCACCGACACCATC
GTGGCCATCGCCAGCGCCCCCGGCGCCGGCGGTGTCGGCCTGTTGCGCCTGTCCGGTCCG
CGCGCTGCGGCGATTGCCAATGCACTGGGGGCGCCTGCACTGCGCCCGCGCCACGCGCAC
TACGCGCGCCTGCGTGATGCCGACGGCGAGGTCATCGACGATGGCATCGTGCTGTGGTTC
CCGGCACCGAACAGTTTCACCGGCGAAGAGGTGGTGGAACTGCAGGGCCATGGCAGCCCG
GTGCTGCTGCAGCAGCTGGTCGCGCGCTGCATCGCGCTCGGTGCGCGCCAGGCGCGGCCG
GGTGAGTTCAGCGAACGGGCGTTCCTCAACGGCAAGCTGGACCTGGCCCAGGCCGAGGCC
ATCGCCGACCTGATCGCCGCGGGCGACAACCGTGCCGCACGCGCGGCGCGTCGTTCACTG
GATGGCGTGTTCTCGCGCCGCATCGATGCGGTGGTCGAGCAGCTGGTGATGCTGCGCATC
CACGTGGAAGCGGCCATCGACTTCGCCGACGAACCGCTGGATACCCTCGGCGGCGCGCAG
GTGCGGCGTGGGCTGGAACAGGCGCGCAGCGATCTGGCCATTCTGCGCCGCGATGCCGAA
CGCGGCCGTCGCCTGCGCGATGGCCTGCACGCGGTGCTGATCGGTCCGCCGAATGCGGGC
AAGAGTTCACTGCTCAACGCGCTGGCCGGCAGCGAACGCGCCATCGTCACCGACATCGCC
GGCACCACCCGCGACACCCTGCGCGAAACCATCCGCCTGGACGGGCTGGAGCTGACCCTG
GTCGACACCGCCGGCCTGCGCGACGGCGGCGACGCCATCGAACGCGAAGGCATGCGCCGC
GCCCACGTGGAAATCGAGCGCACCGACCTGGCGCTGATCGTGCTGGATGCGCGCGATCCG
GCGGCCGGTGAAGCGGCGCTGGGCGAGGCCGTGGCGGCGGTACCGCACAAGCTCTACATC
CACAACAAGTCGGATCTGCTGGCGGCGCTGCCGTCGCTGGATGATCCGGATCGGGTGTTC
GTTTCGGCCGCCACCGGCGCCGGGCTCGACGATCTGCATGCGCGCCTGCGTTCGATTGCT
TCGGCCGGTGCCGGTGAGCAGGTGGACGGCGAGTTCTCCGCGCGCACGCGCCACGTGGAT
GCGATTGAACGCGCGCAGGAACATGCGCAGCGCGCCGATGGCGAGCTGGCGCACGAGCAC
CTGGAGCTGGCCGCCGAGGAACTGCGGCTGGCCCACGATGCGCTGGGTGAGATCACCGGG
CAGATGAGTGCCGATGATCTGCTGGGGAGGATCTTCTCCAGTTTCTGCATCGGCAAGTAA
CACGGGGTCAGATCCCCAAAGGGGCTCTGACCCTGCACGGTTCCGCCACGGGGTCGGAGC
CCCTGCGGGGATCCGACCCCAGGTCCCCCACCTGTCACATTGCCGCCGCATACTGACGCC
CATCACATACCGCTTGGGGAAGTCGCAGTGAAGTCGTGGGGTTGTGCGTTGCTGTTGTCG
CTGGCCGTGGCACCATCGGTGGCCATGAGTGCTGAATCCTCCACTCCGGCCGTGCCCAAG
GTGTCGGTCTACGGCCATCGCGGGGCAAGCGCCCTGCTGCCCGAGCACACCCTGGCCTCG
TATGCGCAGGCCATCGCCGATGGCGCCGACTACATCGAACCGGACCTGGTGATGACCCGG
GACGGGGTGATGGTGGCCCGCCACGAGAACGAGATCGGCGGCACCACCGACGTCGCCTCG
CATCCGGAGTTCGCCAGCCGCCGCACCCGCAAGGTGATCGATGGGCAGCAGGTCGAGGGC
TGGTTCACCGAGGACTTCACCCTGGCCGAGCTGAAGACCCTGTACGCCCGTGAGCGCCTG
CCGGAACTGCGCAGTACCGCCTACGACGGCCAGTTCCGCATCGCCAGCCTGGACGAGATC
CTGGCCTTCCTGGTGCAGCAGGCCGGGCGCGCCAACCGTGGCATCGGCCTCGTGCCGGAG
ATCAAGCACCCGACCTATTTCCAGTCCATCGGCCTGCCGATGGAAGACAAGCTGCTGGCC
GCGCTGCGTGGCAACGCGTACACCAATGTCGGCCCGGTCACGATCCAGTCGTTCGAGACC
GCCAACCTGCGCTACCTGCATGGCAAGATCGGCCGGGGCAGCAACATCCGCCTGCTGCAG
CTGCTGTGGAAGGGCGATACCCAGCCGGCCGACATCGCCAAGGCCGGCGGCACGCTGACC
TACGCACAGATGATGACCCCGGCCGGGCTGAAGGACATCGCCGCCTACGCCGATGGCATC
GGCCCCGAGCTGCGCTCGATCATTCCGCTGGATGCCAAGGGCGCGCTGGGCACGCCGACC
TCGCTGGTACGAGATGCGCACGCGGCCGGCCTGATGGTGATTCCGTACACCTTCCGCCCG
GAGAACCATTTCCAGCCCAGCAACCTGCGCAAGGGCGCCGACAACGCGCGCAACGTCGAA
GGCTCGATCGCCGAGATGCGCGCCTACCTGGCGACCGGCATCGATGCCTTCTTCACCGAT
GATCCGGCGCTGGGCCGGCAGGCGGTGGATGGGATGGGTACAGCGGGGAACTGAGCGATC
AACGCGCCGGGCATGGCCCGGCGCTACCCGGGGGCCGGTGTGCTCTGGTAGGTGCCAACC
TTGGTTGGCACGCAACAACCGCGCCGACCAAGGTCGGCCACTACCGGTTCATGAGGTTGC
CGGCCAGTGGCCGGCATGACCGTCACCTCAACCGCGCGGCTCGTCCGGGCGGCGGAACGG
GATCACCACGTAGTCCTGGCCCTCGCGCGGCTGCCACAACACCGGAACGCGCTGCGGAGA
CGGCTGCTCCAGCTCGTCGTCGGCCAGCGGCTCGGCCTCGTCTTCTTCGTCTTCCCAGCT
GTAGCGCTGGCGCGGCGGCAGCGGATCGGCGTTGCGGAACAGCAGCGCGGCGATGATGCC
GGCGAAGGCGCCGCCCATGTGCGACTGCCAGGACACGCCATCGGCATGCGGCAGGATGGT
CATCAGCATGCCGCCATAGAACAGCATGCCGATCAGGCCGGTGGCGATTGCCGCACGGTC
GCGGCGCAGCAGGCCGAGGCTGGCCAGCAGGAACATCAGGCCATGGGTCACGCCACTGGC
ACCCAGGTGCACGCTGCCCGGATTGCCCAGCATCCACGCGCCGAGGCCCGAACCCAGCCA
CAGCAGGGGCAGGGCGCGCACGGTGGCTTTGGGATACACACTGCCGGCCAGGGTGCCGAG
GATCAGGATGGCGATGCTGTTGGCGGCGATGTGCTCGACCGAGGCATGCAGCATCGGGCC
GCCGATCAGGCCGAGCAGGCCCTTGGCTTCCAGTGGCGCAACCGCCCACGGTCGCCAGTC
GAACGTGCCCTGCAGGGCGAACACGGCCACCAGCACCAGCACGGCCGCCAGGCTGACATT
GAACGCCCGCAGGATGCGCGAGCGGTCATTGCGGGGGGGCGGCACGTCGCCGGCGGGCAG
GGGCGTGTTGTTGTCCATACCTCAGCAATGGCGGTGGCTGGCGCGAAACCAAGGCCACTG
TTGCGGGAGAGTGGGTGCGGCCGGCGGGACAATCCCGCCGGCCGCGCCTTCCCACCGCTC
AGGCTCAGGCGTGGCCCGAGCCTTCCTTCGGCGGGTACTTCAGGCTCAGCACCACGGTGG
CGGCGATGATCACCGCGACCACGCCCAGCGACACCGGGGTCGGGATCTTGAACAGGTCGA
TGATCATCATCTTGATGCCGATGAAGGCCAACACCAGCGCCAGGCCGTACGGCAGCAGGT
GGAAGCGGTCGGCCATGCCGGCCAGCAGGAAGAACATCGCACGCAGGCCCAGCACCGCGA
ACACGTTGGAGGTGAGCACGATGAACGGGTCGGTGGTGATCGCGAAGATCGCCGGGATGC
TGTCCACGGCGAAGATCACGTCGGTGACCGCGATCAGGATCAGCACCGCGAACAGCGGGG
TGAACCAGCGCACGCCATCGCGCTTCACGCTCAGCGCATTGCCGGCGTAGTCCGGCAGCA
GGCGCAGGTGCTTGCGCATCCAGCGCAGGGCGGGGTTGGTTTCCAGATCCGGTTCCTGGC
CGGCGGCGAACCACATCTTCCAGCCGGTGAACAGCAGGAAGGCACCGAACACGTAGAGCA
GCCAATGGAACTGGCTGATCAGCACGCTGCCGGCGAAGATCATGATCGTACGCAGCACGA
TCGCACCCAGGATGCCGATGATCAGCACCTTCTGGCGCTGCTCCTCCGGTACTGCGAAGT
AGCTCATGATCATCAGGAACACAAAGATGTTGTCGACCGCCAGCGCCTTCTCGACCAGGT
AGCCGGTCAGGAATTCGAGGCCGACCTTGTTGGCCACCACCTGGCCGGCGGTCTCATTCA
GGTAGTACCAGAGGCCGGCGTTGAACAGCAGGGCCAGCGCGACCCAGCCGATCGACCACC
ACAGGGCTTCCTTGAAGGTGACCTTGTGCGGTCCACCATGGCGCATCAACACGAGGTCGA
CCAGCAGGGCGATGACCACCACCGCTGCGAAGCCGCCCCACAACCACACGTTACCGATCG
TCTGCATTGGGAATGTCCGTTGGAAAGATGAATGCCAGGCCGGACGGCGAGGATCTGCAA
CGGAGGATCGGGAGGGGGATCCAGGGACAGAGCTTCGCCAGTACGGCGAAGGTCTCGCTC
GCAGTTCCAGTCGGCTGGAACTGCCGTTGCACCGGAGCCTGCGGGCTCGAAATGACGGCG
ACAACGTCTGGGAGCTACTCCCCTTCTGGCGCCGATTCTGCCGTCTGGCTGGGCCGACGT
CAAATGGGGGACGAGGGGTCGGATCCCCGTAGGGGCTCTGACCCCATTCCCGAGCCCGTT
CCGGCCTGGTGGGTGCCAACCTTGGTTGGCACGCCGGCGGGGGTCAGAGCCCCTGCGGGG
ATCTGACCCCGGCGCCCGGTTTACAATGGGTGGATGAATACCCCCCTTCCGATTGTCCGC
CTCAAGAATGCGTGGCGCTCCAGCCACCCGTGGATCTTCCAGAAACTGGTCGAGAAGCCG
ACCGTCCGGCCCAAGCCCGGTTCCATCGTCGACGTGGTCGGCATTGATGGCGAGTTCGTT
GGCCGCGGGTTCTACAACGGGCATTCGCGCATTGCCGTGCGCATCCTTGAGACCGACCAG
AACGTGCCGGTGGATGCCGGCTGGTTCTCGCGCAAGATCGCCCAGGCGGTGTCGCTGCGC
CGTGAGGTGCTCAAGCTCGACGCGGTCTCCGACGCCTGGCGCGTGGTGCACAGCGAAGGC
GACGGCCTGTCCGGCCTGGTGGTGGATCGCTACGGCGACCTGGTGGTGGTCGAATTCTTC
GCCGCCGGCATGTTCCGCCACCGCGAGTGGATCTACGACGCCCTGCGCGAGCAGTTCCCG
GGTTGCCGCTTCCACAGCTTCGCCGATGAGCACGTGCAGAAACAGGAAAGCTTCGATTTC
CACGGCAATACCACCACCGAAGCGTCGGTGATCACCGAGTACGGCATCAAGTTCCGCGCC
GACCCGGCCGGTGCGCACAAGACCGGCTTCTTCGCCGACCAGCGCGAGAACCGCGAGTGG
CTGAGCCAGCAGGTGGAAGGCAAGCGCGTGCTGGACCTGTGCTGCAACACCGGCGGTTTT
GCGGTGTATGCGGCGGCGCGAGGCGCCTCGGAAGTGGTCGGCATCGACATCGATGAAGAC
GTCATACAGATCGCCAAGGGCAATTCGCGCCTGAACAACGTGCGCCCGAAGTTCGTCCAG
TCCGACATCTTCCCGTGGCTGCGTGATGCGGCCAATCGTGGCGAGCAGTACGACGTGGTG
ATCCTGGACCCGGCGAAGATGACCCGCGACCGCGACCAGGTCATCACTGCGCTGAAGAAG
TACCTGGACATGAACAAGCTGGCGCTGGGCGTGGTCAAGCCGGGCGGCCTGTTCGCCACG
TTCTCCTGCACCGGCCTGGTGGCCGAGGACCAGTTCCTCGACATGCTGCGCCGCGCGGCG
TATTTCTCCGGCCGCACGATCCAGATCCTGAAGGTGGCCGGCGCCGGTCCGGACCACCCG
TTCATGGCCCACGTGCAGGAATCGCGTTACCTGAAGGCCGTGTTCTGCCGCGTGGTCGAC
TGACCGCGTCACTGCCGATCTCTGTAGAGCCGAGCCCACGCTCGGCTGATCTGTCTGGCA
GCCGAGCATGGGCTCGGCTCTACAAAAAGGCCGGGTGCGGCGCTATGGTCGGGCTCTTCC
CAATGCCGGTGAGAGCCCATGCCTTCGTTGCGCCACCTGTCCGTCGTGCTCGCCGTGGCG
CTGTGCGCGCCGCTTTCGGCTCACGCCATCGAGTTCAGCGCCGAGGAACTGGCCCGTGCC
AAGGCGCTGCAGCAGCGCCTGATCACGCTCGACAGCCATCTGGATACGCCGGCAAATTTC
GGCCGGACCGGCTTCGACATCGAGCAGCGCCACGACCGCAACGCGCTTTCGCAGGTGGAC
TACCCGCGCATGGTCGAAGGTGCGCTCGATGGTGGTTTCTGGGCGATCTACACCGACCAG
GGCGATCGCAGCGCAGCGGCCCACCTGGTCGAGCGTGACCACGGCCTGCAGCGACTGCTG
GAAATCCGCGAGATGCTGGCGGCCAATCCCGCGCGCTTCGCGCTGGCACTGACCGCCGAT
GATGCTGCGCGGATCAAGGCCGCCGGCAAGCGCGTGGTCTACATCAGCATGGAAAACGCC
AGCCCGCTGGTGGAAGACCCGAGCCTGCTCTCGTTCTACCATCGCGCCGGCCTGCGCCTG
CTCAGCACCGTGCACTTCGCCAACAACGAGTTCGCCGATTCGGCCACCGACCCCAAGGGC
GCGGAGTGGAAGGGCCTGAGCCCGGCCGGCAAGGAGCTGGTGCGGCAGGCAGTGAAGCTG
GGCATCGTGATCGACCAGTCGCATGCCTCGGACGCGGTGTTCGACGACCTGCTGGCGATG
ATGCCGGTGCCCTTCGTGCTGTCGCACAGCTCGGCCAAGGCGGTGTACGACCACCCGCGC
AATCTGGATGACGCGCGGCTGCGCAAGCTGGCCAAGGCCGGCGGCGTGATCCAGGTGAAC
GCCTATGGCGGCTACCTGATCGACACGGCGAAGACACCCGAGCGCAAGCAGGCCGAAGAA
GCGCTGAGCAGGCAGCTGGGCGGCTGGGAAGGGATGGGCATCGAGCAGGGCGTGGCCCTG
CTGAAAGCCGAACAGGCACTGGACCATGAACACCCCGTGCGGCATGCCAGCCTGGACGAC
TTCTTCGCCCACTTCGAGCACATCCTCAAGGTGGTCGGCCCCGAGCACGTGGGCATCGGC
CTGGACTGGGATGGCGGCGGTGGCCTGAGTGACCTGCCCGATGTCAGCCAGCTGCCGAAG
ATCACCGCCTGGCTGCTGCGCAAGGGCTATACCGAGCAGCAGATTGCCGGCATCTGGGGC
GGCAACCTGCTGCGGGTGATGCGCCAGGCGCAGGATTACGCCGCAAAGCAGGGCGGTTGA
CCGCCCTGCGGTGGTGCCGGCCAGCGGCCGGCATTGCCCCTATCAACAGGATTCGGGTTG
CCGGCCAGCGGCCGGCACTACCGGTGATCGGTCTATTTCGCGATCAGCGCATGGCGTCGG
CTGTACAGCAGGTACAGCACCAGGCCGGCCACGTTCCACAACAGGAAGTACAGCTGGGTG
GTGTGCGGCAGGCTGATGAACAGGTAGATGCAACCCAGCGCGGCCAGCGGGCCGACCACG
AAAGCAGCCGGCGTACGGAAGCTGCGCTCGCGGTTCGGTTCGCGCAGGCGCAGCACCACC
AGGCAGACGCCCACTGCAGTGAACGCGGCCAGGGTACCGGCATTGGCCAGCGCGGCGATC
TCGTCCAGGCGGGCCACGCCGGCCAGCGCCGACACCACCACCGCAGTGAACAGCGTGGTC
GCCACCGGCGTGCCGGTACGCGCGTTGACCTTGGACAGGCCACGCGGCAGCAGGCCGTCG
CGGCTCATCACGAAGAAGATGCGGCTCTGGCCGTACAGGAAGGCCAGCAGCACGGTCGGC
AGCGCGATGATCGCAATCACGCCGATCACCATCGCCGCTGTCGGATGGCCCAGCTGGCGC
ATGATCAGCGCCAGCGGCTCGGCGCTGTGCCCGAACACGGCGTAGCTCATCGCACCCACT
GCGGCCAGCGCCACCAGCACGTAGACAATGGTGCAGCCGATCATCGAACCGATGATGCCG
ATCGACAGGTCACGGCCCGGGTTCTTGGTCTCCTCCGCAGCAGTGGAGATCGCATCGAAG
CCGTAGAAGGCGAAGAAGATGATCGCCGCTGCCGCCATCACGCCGTGCTCGACGCCATCG
GGGCCCATCGACTTGGCAAAGCCATACGGCATGAACGGCTGCAGGTTGGCGCTGTCGAAC
GCAGGCAGGGCCACGGCCACGAAGATCGCCAGCGCGATCAGCTTGAACACCACCAGGATG
GCATTGAGCGTGGCGCTTTCCTTGGTCCCGGCCATCAGCATGCCGGCCACCAGCCAGGTG
ATGATGATCGCCGGCAGGTTGATCATGCCGCCTTCCACGTGCGGGCCGGCTGCCAGCCAG
GCCGGCAGGTGCACGTTCCAGCCGAACTGGGTGTGGACCCATTCGAGGAAGCCGACGAAG
TAGCCGGACCAGCCCACCGCCACCGTACTCACCACCAGCGAGTACTCCAGGATCAGGCTC
CAGCCCACCACCCAGGCGAACACCTCGCCCAGCGCACTGTAACTGTAGGTGTAGGCGCTG
CCGGCGGCCGGCATCATCGTCGACAGCTCGGCATAGGACAGCGCCGCACAGGCGCAGACC
GCACCGGCGATGGCGAAGGAGATCAGCACGGCCGGGCCGGCCAGGTTGGCACCGACGCCG
ATCAGCGTGTAGATGCCGGTGCCGACGATGGCACCGATGCCCAGTGCGATCAGGTGCGGC
CAGCTGAGCGTCGGGATCAGGCGCCTGCCGGCTTCGTGGACGGTGACGGAATCTAGGGAC
TTGCGCCGGAACAGGGACATGCAGGCCTCGGAAGGGGTGACTAAGAACGACAAGTTCCCG
AGTGTGACCGAACGCAGCGCAGCATTACCACTGACGGGGGTCATGCATGGCGGGGCACGC
GCTGGGCCCCGGCCAGGCTGCCGGAATCGGCATAATCCGGCGGCAGCCACCGGTGTACGT
TCGTCCCGGCCCCCGCTAGGACTCGATGTTGGCCATGCCGCTGACCGAATAGCGTTCGCC
GGCCGCGGCATGCAGCGGGAAGGCCGCATCCAATGCGTCCAGCGTGGCCGCATCCAGTTC
CACCTGCAGTGCAGCGAGGTTCTCGTCCAGCCGTGCCCGCCGCGTCGTGCCCGGGATCGG
CACGATATGCCCGCCGCGCGACAGCACCCAGGCCAGCGCCAGCTGCGAGGCAGCGATGCC
GCGCTCGGCGGCCAGCGCCTGCACGGTGTCCACCAATGCCAGGTTGCGCTGGAAGTTTTC
GCCTTCGAAGCGGGGCGAGGTGCGCCGGTAATCGTCGGCGTCGAAGTCGTCCGGGCTGCG
GATGGCGCCGGTCAGGAAGCCACGGCCCAGCGGCGAATACGGCACGAAGCCGATGCCGAG
CTCTGCCGTGGTGGCCAGCACTCCGTTCTGCTCCGGCTCGCGCGACCACAGCGAGTACTC
GCTCTGCACCGCCGTGATCGGGTGCACCGCATGGGCGCGGCGGAGGGTGGCCGCCGAGGC
CTCGGACAGGCCCAGCCAGCGCACCTTGCCCTGTTCCACCAGGCGTGCCATGGCACCCAC
GGTGTCCTCGATCGGCACGGTCGGGTCGACGCGGTGCTGGTAGTACAGGTCGATGTGGTC
CACGCCCAGGCGGCGCAGGCTGGCCTCGCAGGCGGCCTGCACATAGTCCGGGTGGCCGTT
GATCTGCCGCGCCTTCGTGTCAGCCGGGTCCAGGCCGATGCCGAACTTGCTGGCCAGGAA
CACCTGGTTGCGGCGGCCGGCAATCGCGCGACCGACCAGCACCTCGTTGGTGTGGGGGCC
ATACACATCGGCGGTGTCGAGCAGGGTCACGCCACGGTCCAGCGCGTGCCGGATGACGGC
AATGCCGTCATCGTCACTGCCGCGGCCGCCGTAATACGCGCTCATGCCCATGCACCCCAG
GCCGAGGGCGGACACGGTGGGGCCGGCGGGGCCGAGAGTACGGGTCTTCATGTGGATCTC
CTTGGGGAAGGCGCCACGTCTGGATGGGCAGTGGCGAGGGGCACAGCATCCTCCACGCCA
TCATGTGGATAAACTGCGTGTCACCGGACTTACCTTGAAGGCTGCCTTCACAATGGATGC
CTCCGTCCCGCTCACTGCTGTGGTCGCTTTCGTCCACGTGGCCGAGCACGCCAGCTTTAC
CCGCGCCGCCGATGCCCTGGGTGTGTCGACCTCGGCGCTGTCGCAAAGCGTGCGCGCGCT
GGAAGCGCGGATGGGCGTGCGGCTGCTGCAGCGGACCACGCGGCGGGTCAACCTGACCGA
GCACGGCGCGCGTTTCCTGCAGCGCGTGCGCGGCGGCCTGGACCAGATCGACCAGGCATT
TGCCGAACTGGACAGCGCGCGCTCGGTGCCTGCCGGGCGGCTGCGCGTGACCCTGCCGCG
CATCGTCGCCGATCGCATGGTGCTGCCGCGGCTGCCCGACTTCCTTGCGCGTTACCCGCA
GGTGCAGGTGGAACTGTGCGTCGACCCCGCGCTGACCGATCTGGTGGCCGAGGGCTTCGA
CGCCGGCATCCGCCTGGGCGAATCACTCGCACAGGGCATGATCGCGGTGCCGGTCGGGCC
ACCCGAGCGGCAGGTGGTGGTAGCCACGCCGGCCTATTTCGAACGCCATGGCGTGCCGCA
GACCCCGCATGACCTGCAGGGCCACGCCTGCATCGTGCACCGGCTGGCCAACGGCCGGCT
GATGCCCTGGGAGTTCAGCCGCGACGGCCACGACCTGGACGTGCAAGTGAGCGGGCGGCT
GGTGTTCAACGATGCCGGCGTCGCCCATGGTGCCGTGCTGGCGGGTCTGGGAATGGCCCA
AGGCTTCGCCTCGTTGATGGCCGACGACATCAACGCTGGGCGACTGCAGAGCGTGCTGCA
GGACTGGCAGCCGCCATTCCCCGGCTTCCACCTGTACTACCCCGCGCGTGAGCAGATGGC
GCCCAAGCTGCGGGTGTTCATCGACCACCTGCGCGCGGAGATGCACGACCGGTAGATGCC
AACCTTGGTTGGCATGCTTCAATGACCACGCGCGCCGCTACGCCTCCCGGCCAATGGCAG
CCATCCTCCTGCCACGCCTGGCTGTCATCGTGGAAGGTGGTGCGACGGCCATCACGGGCG
CGTTCGTAGCTCAGATCCAGTACCAGCGCGCCCTGCGTGCTCAGCAGGTAGCGGCCGTTG
AGGCGCCCGTCGATGCGCTCTTCCCACACGCTGTCGAACTGGTACGGGCGATCTTCGGCC
AGCACCGTGGTCTCCATCGAGATCCGGTGCAGGGGCAGGCGCTCGCGCTGGCCGGCGTAA
CGCACGTCGGCCCGGCCGTCTTCCAGCCAGCGCCATTCCAGGTGGATGTTGTCGTTGCGA
CCGCCCGTCAGGCAGCGATGGTCCTGCACGGTGCCGGCAGAGGCGGCACCGGCCAGCAGC
AGGGTCATGCCGAGCAGTGGCAGCCGCCCGTTCATCCGTTCAGCCCCAGGCGGATGCCGA
ACCCCACCAGGAACAGGCCGGCCACGCGACGCAGCGCATCGCTGATCCGCGGGTGCTGGA
TCAACCGGCGGCGGGCCAGGTTGCCCACGCCGATCAGCATCGAGCAGTAGGCGATACTGA
CCACCAGGATGATGCCGGCCAGCGCGGCGAAGGTGGCGATGCCCTGGTGCGCCTTCGGAT
CGATGAACAACGGCAGGAAGGCCATGTAGAACAGGATCGCCTTCGGGTTGAGCAGGCTGA
CCAGGATCGCCTGCTGGAAGTAGCGGCCGGGTTGCATGCGGATCGGGCCGGCGTCGCCGC
CCTCGTGCTTGGGCGTGCGCAGCAGGCTGATGCCGACCCACACCAGGTAGGCCGCGCCGA
GGTACTGCACGGCGTGGAATACCAGAGGATTGGCCTTGAGCAGCGCCGCCACGCCGGCCA
GCGCCAGCCACATCAGGATCTGGTCGCCGACCAGCAGGCCGGCCAGTGCGGTGTAGCCGC
CGCGCACGCCGCCACGGCCGGTGGCAGTCAGCAGCGTGAAGGTACCGGGACCGGGCAGGG
CGAGAAACACCAGCACGGCGACCAGAAACGTCCACAGGTCCTGGATGCCCATCCACGGCA
TGGCGGTGCTCTTCTGTTACGGGGGGCCGCCATTGTCGGCCAGCGCTGCGGCGGGCGACA
GGGGGCCGGTGGGGCCAACCGGCATCCCGGACAGCAGCGGTTGCAGGTGCTGGCGCAGCT
GCGCGTGCAGCTGCCGCACGGCGGGTGAGAACTGCTTGCGATGCGGGCACACCAGCTGCA
GCGGGATGCTGCTGCCAACGCCGTCCAGCAGCACCTGCAGGCGCCCGGCCTGCACATCCT
CGCGCAGGTCCAGCCAGGACTTGTAGGTGATGCCTTCGCCGGCCACGGCCCAGCGCCGCA
CCACGTCGGCGTCGTCGCAGACCAGCGGGCCGCGTACCGGAACCACGCTGCGGCGCCCGT
CCACCTCGAACGACCAGCGATCGTAGGCGCGGCCATTGAGTTGATAGACCAGGCAGTCGT
GCTCGCGCAGATCCTCCAGGCGCGTGGGCGGGCCACGCCGCTGCAGGTAGCCGGGTGAGG
CGGCCAGCACGCGCCGGTTGCCTTCCAGCAGGGGCAGGGCTACGTAGTTGGCGTCATCGA
AGTGGCCGATGCGGATGGCCACGTCGACCGGTTCGCGGAACACGTCGGCGACCTCGTCGG
ACAGGCGCAGGTGCAGGCGCAGCCGCGGGTGCGCGGCGCGGAACGCGCTCAGCCAGGGCA
GCAGCAGGTTGCGGCCGAAGTCCGACGGCGCCGACAGCTGCAGGATGCCGTGCAGCTCGG
TGTCCTCGCCCTGCACGCGGGCCTGGCCTTCGCGCAGGGTGGCCAGCACCTCCTGCGCAT
ACGGCAGGTAGAGCGCGCCCTCGCCGGTCAGGCGCAGGCTGCGGGTCGTGCGCACGAACA
GGCGCAGGTCCAGCTCGCGCTCCAACCGTGCCACCGCCGCAGCGACCTGCCCGGGCAGCA
GGTCGGCCTCGCGGGCGGCCTGCGAGAAGCTGCCCAGCGCGGCAGTGCGGACGAACAGCT
GCAGATCGTCGAAGCGGATCATCTTCATCGCCAGAGTGAAAGTGCTGCCCGATTCTGCGC
CTTTCCGAGGGAGCGCGCGCGGCGCAACCTGTCGCCTCCTTCCCCACTGGACCGCTGCCA
TGCGCGCCATTGCCTATACCCACGCCGGCCTGCCGATCGATGATGCCCGGGCCCTGATCG
ACATCGAACTGGAGCTGCCGCAGCCCGGCCCCCGCGACCTGCGCGTGGCGGTACGCGCGG
TGGCGGTGAACCCGGTCGACACCAAGGTCCGCCGCGGCGTGGCCACCGATGGCCCGCGCG
TACTGGGCTGGGACGCGGTCGGCATCGTCGACGCGGTGGGCAGCGAGGTGACCCTGTTCC
AGCCCGGCGACGCGGTCTACTACGCCGGCGTCATCGACCGCCCGGGCAGCAATGCCGAGT
ACCAGCTGGTGGACGAGCGCAGCGTCGGGCGCAAGCCGGCCAGCCTCGATGATGCCGCCG
CCGCGGCGCTGCCATTGACTGCAATCACCGCCTGGGAGCTGCTGTTCGACCGCCTGCGCA
TCCCCGAGGGTGGTGGCGAGGGCCAGACCCTGCTGGTGATCGGTGCTGCCGGTGGTGTCG
GTTCGATCCTGGTGCAGCTGGCGCGGAAGCTGACCAGGCTGACCGTGATCGGCACCGCCT
CGCGTCCGGATACCCAGGACTGGGCATACGCAATGGGCGCGCACCACGTGATCGACCACC
GCCTGCCGCTGGCCGAGGGACTGGCGCGGCTCGGCATCAGCGAAGTGCAGCATGTGGCCA
GCCTGACCCACTCCGACCAGTACTACGCGCAGATCGTGGAACTGCTGGCGCCGCAGGGCC
AGCTGGGGCTGATCGATGATCCTGGCCAGGTGGACGTGATGGCGCTCAAGCGCAAGGCGT
TGTCACTGCACTGGGAGTCGATGTTCACCCGGCCGCTGTACCGCACCGCCGACATGCAGC
GCCAGCACGACCTGCTGAACCGTGTGGCCGAGCTGATCGACACGGGCGTGCTGCAGACCA
CGCTGGGCGAGCACTTCGGGCGCATCGACGCGGCCAACCTGCGGCGCGCCCACGCGCTGC
TGGAGAGCCACCGCGCCAAGGGCAAGATCGTGCTGGAAGGCTGGTAAGGCCGGATCGTTC
CCGCACCCTTGGGGTCAGATCCCTTTGCCCCGGGAAAGGGATCCGACCCCTGCCTCAGGC
CACGCCGTTGTCGACGTGTTCGGCGAAACCGGGCTGCTGGCGCAGGCGCTCGAACCACGC
CGCGAGGTGTGGCAGCACGGGCTTGTTGCCGGGCGTGCTGCGCCAGCGTTGGGTCGACAG
CCCAAGCACGATGTCGGCCAGAGTGAAGGTGTTGCCCGCCACGTAGCCGTCGGTAGTGGC
CAGCTGTGCATCAAGGACAGCCATCAGCCGGTTCCACTGCGCCAGGCTGGCTGCGGCGCG
GGCGTCATCCGGGTAATCCGGGTGCTGGCGCACGCGCGCCATGAACACGTGCCGCCAGGC
ACTGTTGAGGTCGCTGGCCTGCCAGTCCATCCATTGTTCGACCCGCGCACGATCCTGTGC
CGCGCGGGGCAGCAGGTCATCACGGCCAGCGCGTACGGCCAGGTAGCGGCAGATGCTGTT
GGATTCCCACAGCACGAAGCCGCCATCGCGCAGCACCGGCACCTGCCGGTTCGGGTTCAG
TGTGGCCAGCAGGTCCGCCGGCGGCGCTGGCTCGTGGTGAAGTGGCAGGTCGAGCCCGAC
GCACAGCCACAGCACCTTGCGCACGTTGATGGAGGTGGGCTTTCCGTACAGAGCGAGCAT
GGGGGCTTCCGGGGCAGACCGACCCAGCCTAGCGCAGCGGGGCTAAACTGATCGCATGAA
TATCGAAGTCCTCATGATCCTGGCAGTGGTCCTGCTGCTGGCGACCCTGGTCGCGCTGGT
GCTGCTGTGGCGTCGCAGTGCTGGCGGTGCACCCTCCGACGAACTGCAGCGGCTGCTGGA
CAGCGAACGCGAACAGCATCGCCTCGCCCTGGTCGATGCCGGCCAGCTGCGCGGCCGCCT
CGATGCGCTGAGCGCTGAACTGGAGAACGAACGGAGCCGCAGCCAGCAGCACGCACAGGC
CGTCACTACGCTGACCGCCCGGGTGGAGCGCGAAGCAGCGCTGTCGGCCAGTCGCGAAGC
ACAGCTGGCCGAACGTGAAGCGGCCCTGGCGCAGGCGCGCGCTGCCGTTGCGGAGACCAG
CAGCGAGCTGCAGCAGGCGCAGCAGCGCTATCAGCAGTTGCACGGTGAACATGCCCGCGC
GGTGGCCAATCTGCAGCACTCCGAACGGGCCAGTGCCGAACTGCGCAGCTATCTTGATAC
CGCCAAGGAAAAGCTGTCGGGCGCCTTCGCCGAACTGGCGGGCAAGGTGTTCGACGAACG
CGGACAGCAGTTCGAGAAGAACGTGCGGCAGGCGACAGTGCAGTCACGCGCGGACATCGA
GGGGCTGCTCAAGCCGTTCGCCGACAAGCTGGGCGATTTCCGCACCCGCGTCGATACGCT
GTATGGCGAGGAAGCGCGGCAACGCGCCAGCCTGCTGGGTGCGGTGGGCGAACTGAAGAC
GCTCAACCAGGACATGGCGGCGCAGGCATCGGCGCTGACGAATGCGCTGAAGGGCAATGC
CAAGGTCCGCGGCGACTGGGGCGAGCTGATGCTCGACAACGTACTGCGCGGATCGGGGCT
GGAAGAGGGCGTGCACTACCAGCGGCAGAAGCATGCCGTGGATGACGAAGGTGCGCGCCT
GCGACCGGACGTGGTGGTGCAGTTCCCCGACGAACGCAGCGTGGTGATCGACAGCAAGGT
GAACCTGATCGCCTGGCAGGAAGCCATGAATGCCACTACCCCGGAGCAGTCGGAAGACGC
GTTGCGCAGGCACGCGGTTGCGCTGCGCCAGCACGTTAAGGACCTGGGCGAGAAGAATTA
TCCGAAGGCGTTGGGCAGCGAGACGCTGGACATCACCATCGCCTTCGTTCCCATCGAGGG
TGCCTTGTCAGCCGCACTGGGCGCCGATGGCAGCCTGCAGGCGTTCGCCTTCGACAACCG
CGTGGTGTTCGCCTCGCCCAACACCCTGATGGCGCTGCTGCGCGTGGCCGAGCGCCTGTG
GACGCGCGACAAGGTGCAGAAGCAGGCGCTGAAGATCAGCGAGGCCGGCGGTCTGGTGCT
GGACGCCCTGACCGGGTTCCTGCAGGACTTCACCGCCATGGGCAAGAAGCTGGACGATGC
CGGCAAGGCCTACGCCGATGCGCGCAATCGCCTGATCGATTCGCCGCAGTCGGCCATCAG
CCGCGCCCGTCGGCTTGCCGAACTGGGCAGCAAGGCCAAGCGCGCGCTGCCCCCGGAGCT
GACCCCGGACCCGATGCAGCAGCTGGGCGCGCCGGAGGACGACGAGGACGGCAATGCGGG
TTGACACGTCCCGTGCACCTGCGCCTGGCTATGCTGGGCACCCTGAGTCCGTGGCGGGTA
TCGACATGCGCTTGCGCTCCTGTGCCGTTCTTGTCCTGGCTGCGTTGCTGACTGCGTGCA
GCAGCACGCCCCCGGTCGCCGACACGACTACGGCCGCTCCTGCGCCGGAAGCCAGCGAGG
CCTACCGCGAAGCACGTGACGTCGACTGCCAAGCCGCTGGCGGCACGCTGCAGCGGCTCG
GCCGCCTGCAGCGCGAGCAGTGCGTGATTCCCTATGCCGACGCCGGCAAGGCCTGCAGCC
GCAAGAGCGACTGCACGGGCCAGTGCCTGGCCGGAGCCGAGGTGGCCGCCGGCAGTGCCG
CCACCGGTACCTGCCAGCGTGATGTGCGCCAGAACTTCGGGTGCCGCCAGCGCATCGATG
ATGGCAAGGCGCAGGGCACGATCTGCGTGGACTGAATCCTGCCTGTAGAGCCGAGCCCAC
GCTCGGCTGCCATACCATCAGCCGAGCATGGGCTCGGCTCTACAACAGCGCGCGCGGCGC
TATGCTGGTGGGCCATTCCCCGCCGTAGCCGGAGCCCCCGCGTGAGCACCCCGATCCAGG
ACATTCCCCTCACCACCATCGACGGCCAGCCGTCCTCGCTTGCCGACTACCAGGGCAAGG
TGCTGCTGCTGGTCAACGTCGCCTCCAAGTGCGGCCTGACCCCGCAGTACGAAGGCCTGC
AGGCGCTGTATGCGGAAAAGCACGCGCAGGGCCTGGAAGTGCTGGGCTTCCCCGCCAACA
ACTTCCTTGGCCAGGAGCCGGGCAGCGAGGCCGAGATCCAGCAGTTCTGCCAGCTCACCT
ACGATGTCAGTTTCCCGATGTTCTCCAAGATCAGCGTGGCTGGCGAGGACACCCACCCGC
TGTACCAGCAGCTGACCGCCGCGCAGCCGCAGTCGATCGGCGAAGGCCCGCTGCGTGAGC
GCCTGGCCAGCAAGGAGATCCCGATCCATCCGGCACCGGCGGTGCTGTGGAACTTCGAGA
AGTTCCTGGTCGGCCGTGATGGCAAGGTCGTCGCACGCTTTGCCCCGGACGTGGCCGCCG
ATGACGCGCGCCTGCGCGAGGCCATCGAGGCCGCGCTGGCGGCCTGAGCACGGCGTGCCA
ACCAGGGTTGGCACCCACCGGAAAAGAAAAACCCCGCCGAGGCGGGGTTTTTCATGCACC
GTCGCGCGGCCTCAGTGGGTCCACTGCGGCATCGGCATCGCATCGACCGGGATCGGCGAA
TTGGCATCGTCATGGCCGCGGTCGCGCTTGCTGCGCAGATCGTTCTCGATCTGGTAGTTG
CGGCGCTGCATCCAGGCATCGCGGACCAGGGCGTATTCGTCCACTGCGGTGTCGCGCAGA
TCGTCGATCGCCAGCAGCTGTGCGCGGGTGTCGACCAGCTGCAGGCCCTGCAGGCCGATG
CGGATCTTGTCTTCCTCGACGCGCCGGATCGGCGACAACGGGATGTCACCGGCCAGGCCG
AACACGTCGCGTACGGTACGCGGGCCGAAGAACGGCAGTTCCACGTAGCGCGAACGACGC
CAGCCCCAGGCACCCAGGGTCTGGCCGAAGTCTTCATTGCGACGCGGCACCATCGCCTTG
CTGGCTGGATCGAACAGGCCACCGATGCCCAGCGTGCTGTTCATCAGGAAGCGGCCGAGG
CTGTCCCACGCATCGGCACCACGGCCCTGCAGCAACTGGTTGGTGATGGTCACCGGCGCA
CGCAGGTTGCTGAAGAAGTTGCTGACGCCGGTGCGCGCGAAGCGCGGCACCACATGGGTA
TAGGCGGTGGCCAGCGGGCGCGCCACGCCGCGGTCGACCGCATTGTTGAAGGTGTGCACC
TTGCGGTTGAACGGTTCCCACGGATCGTAGGCCGCCGCGTTGCCGGTGTTGCCGGTACCA
CCATAGAGGGCGTCGAAATCATCGTCGCCAGCGGCGGCGGTGGACGCTGCGGCCTTCGGT
GGGCTGGCCTCTGCGCCCTGCGGCGCAGCCGTCGGCGCTGAAGCGGTGGGCGCGGCAGGG
TTGGCCACGGAGGCGACCGGAGCAGCGTCGACCCCGCCGGTATCGGCCGTTGCGGCCGGA
GCAGCAGGGCCGGGCGCAACCACGGTGCTGGCGACCGGTGCATCGCTGCGCGCGGGCTTG
CCGGCACAGGCGGTCAGGGCGGTGGCCAGGAGGATCAGGGGGAAAGTGCGTACGACGTTC
ATGTCAGCTCGCAGCAGAAGTAGCGTTGAAATCCAGGTCGGGCGACAGCCGGTAGGCTGC
GCTCAGCTCGTTGAAGCCGGCGGGCGCGCCGGAAATGGCCAGCGCATGGCCCGCCTTGCG
TGCACGGGCCGCCAGCTCGGCCAGCAGCGCCAGGCCGGCGCTGTCCACGCGCTCGACCTC
ACCCAGCTCCAGCCGCGCCAGCTTGGCCGGCAGGGCCTGCAGCTGCGGCCACAGTGCGAT
CACCGCGGCACGGTCAAGCACCCCGCGCAGGCGCAGGGTGTCGCCTTCCAGCAGCGCAAG
TGCGTTACTTGCCATTGCCCGCGGGCCCGGCCTGCATGCTGCCGCTGTGCAGCTCGCTGG
CCACCTGCTTGATGCCCTTCTGGCGCAGCGGGGTATCGAACTGGTTGCGGAAGGTCTGCA
CGTAGGAGATGCCTTCGATGTTGACGTCGAAGATCTTCCACTGACCGTTCACGTTGCGCA
TCCAGTATTCGACCGGGGTCGGTTCGTTGCCGGCGCGCACCAGTTCGGTGCTCACGCGCA
CGCCACGGTTGCCCGGCAGCGGGCTTTCACCCTTCAGGCGGAAGCTCGGCTTGCCCTGGA
TGTTGAGCAGGGTCGAACCGTAGCGCTGCATCAGGCTGTCGGCCATGGCATCGGCGAACA
GCTTGATGTCGGCATCCGAGGCGCCGCGGGCGTGCGGGCCCAGCACCAGGCGCGCGGCAT
AGTCGCGATCGAAGGTGCGGTTCAGTTCGCTGTCGATGTAGCTGCGCAGGCTGGCCGGGT
TGCTGCTGAACTCGCTGCGGCGCTGCTGCAGGGTGGTGAGGATGCGCGTGCTGGCATCGA
TCACCACCTTGCCGGCCTGGCCCTGCGCCGCGGCAGCGGCGGGGGCGGGAGCGGTGGCCT
GGGCCTGGGCGAGGAATGGAGTAGCCGCCAGCAGCGCCGAGGCGAGCAGGGCCGGGATCA
GTTTCATCTTCATGGTTGCGGTTCCGTTGCAGGCGCCTGCGCGCCATCGTTGGGCTTCTG
GCCTGCGCCACCACCGGCGCCGCCACTGAACATGTACTTGCCGACCAGCTGGATCAGGTC
CACCGCCGGCTGGGTGAAGACGATCTCGTCACCGGCCTTGAGCACGTCCGGGTCACCGCC
CGGCTGCAGACCGATATAGCTCTCGCCGAGCAAACCACTGGTGAAGATGCCGGCCGAGGT
GTCCGCCGGCAGGTCCTTGACCTTGCTGTCCATGCGCAGGGTCACGATGGATTCGAACTT
CACCGGATCCAGGTCGATCGAGGCGACCTGGCCGACGGTGACGCCGCCGATCTTCACCGG
CGCCTGCTTGCGCAGCTGGCCGACCTGGGAGAAACGCGCCTTCAGCTCGTAGCCCTGGCT
GCCCCAGCTCCAGCGCTGGTTGGTCGAGGCCACGGCCAGCACCATCAGCGAGGCCAGGGC
CAGCAGCAGGAAGGCGCCGACGGAGAATTCGAGTCTGGGACCGCGGATGGCCATGTGGAT
TACCTGATCGAGTCGTGGTGGCCGCGCGCGCCTGCGCACCGCCGGTGGAGGGGTTAGGTG
AACAACATTGCCGACAGCACGAAGTTGAACATCAGTACCAGCAGCGAGGCGTTGACCACC
GCACGGGTGGTCGCCACCGAGGTGCCCTCGATGGTCGGCTCGGCGTGGAAACCAACGTAG
GCGGCGACCAGCGCGGCGGTGCCGCCGAAGATCGCCGACTTCAGCATCGCCACGCCGAAG
TCATCCCAGAAATCGACGCTGTTGCGCAGCGCCGACCAGAACACGCCATTGTCCAGGCCC
AGCACGTGTACCGCTTCGAAGTAGCTGGCACTGATCGCCAGCGAACAGAAGATGCCGGTC
AGCAGGGGTACGGTCAGCACCGCCGCCCAGAAGCGCGGCGCCACGGCCTTGGCCACCGGG
TCGATCGCCATCAGCTCCAGTGCCTTGATCTGGTCGGTGGCGCGCATCAGGCCCAGTTCG
GCGGCGATCGAGCTGCCGGCGCGGCCGATGAACAGCAGCGCGGTCAGCACCGGTGCCAGT
TCGCGGTACAGCGACAGGCCGAGCAGGGTCGACAGCGCGTCGGCCGCACCGAAGGTGGTC
AGCGTGCGGTAGCCCTGCAGCGTCAGCACCAGGCCGACGAAGGCGCCACCGACGGCGATG
ATCGGCAGCGAGCGCGCGCCGATCTTGTAGATCTCGCGGGTCAGTTCGGCCAGGAAATCA
CGGGTCGGCAGCGAACCACGCAGCACGGTCAGCGAGAACAGGCCGGCGCGGCCGAGCGAG
CGGGTGGCTTGGACGAACGGCATCAGGCGACCCTCGCGCGCGGTGCGGCATCGAACGGGA
TGGGGCCATCAGGCTGGCCGTGCAGGAACTGCCGCAGCAACGGGTCCTGGCTGGACTGCA
GCGCCTCGGGCGTGCCCTGGAACACGATGCCGCCATTGGCGATGGCGATCACCTGGTCGC
AGATCGGCAGGGTCTCGTGCACGTGGTGGCTGACGATGATGCTGGTCAGGCCCAGGCTGT
GGTTGAGGCGCTGGATCAGGCTCATGATCACGCCAGAGGCGATCGGGTCCAGCCCGGTCA
GTGGCTCGTCGTAGATCATCAGCGGCGGGTCCAGCGCCAGCGCGCGGGCCAGCGCGACGC
GGCGCGCCATGCCACCGGACAGCTCGCGCGGCCAGGCATCGGCAGCGGCCAGCAGGCCCA
CCGCATGCAGCTTCATTTCCACAAGGCGGCGCAGCACGGCGGTCGGCAGGCGGGTATGCG
TGCGCAGCGGCAGCGCGACGTTTTCGGCCACAGTGAGGTCGGTCAGCAGGCCGTTGCCCT
GCAGCAGTACCCCCACACTCTTGCGCATTTCCAGCAGCGCGCCGCTGTCCTGCGGAATCG
GCTTGCCGAACAGGGTGACCTCGCCAGCCACCGGGCTTAGTTCGCCGGTCAGTGCCGCCA
GCAGGGTCGACTTGCCGCTGCCGGACGGACCCAGCACGGCCGTGATGCTGCCCTTGGTCA
CCTGCAGCGACACGTCGCGCAGGATCGTGCGCCCGCTCCGGTCGATGCGGACGTTGGATA
ACTGCACCAGACTGGAGGTGGAAGCCGACATGGGCACCATTAACGTTTTTTAGACATCGA
AGGATCGGGCCCGTCGGCTGAACATAAGCAGACTGGACGGTCCAGTATTGTGGCACGGCA
AGATCCCTGCCAGGCCGGGATAATCGGCCGGCAGCCCGGAACAATCCGTACCGGCGATGG
GCCGGCCATTGAATACTGCCTGCCGTGCTGCACACTGTGCATGATGAGTGACCCGGGCAG
CGATTTCCGCCTCTACCATTCCAACTCCCTGGACGTGCTGGCCGCGCTGCTGGCGCGCAA
CGTGCGTGCGCCGGTTGCGGGTCAGCCGCTGCTGGCGCCGGAGGTGGTGCTGATTCCGCA
GGTGGCGATGCGGCGTTGGCTGCAAGCAACACTCGCTGCCGAATATGGCGTGGCCGCCAA
TCTTGAGTTCCTGACCCCGGGCGAGTTCGTTGCCCGTGCACTCAACGCCAATGTGCCCGG
CGAACGCGACGACCTGGACGCGGCCGGCCTGCACTGGAAGGTGTACCAGGCACTGCGCGA
CCCGGCGTTGCTGGCGCAGCCACCGATGCGCGCGCTGCAGTCCTATCTTGCCGGTAGCGA
TGCATTGAAGCCGTGGGCGTTGGCCGGTGAACTGGCGTCGGTGTTCGAGAAGTACCAGGC
CTGGCGCCGCGACTGGCTGCTGCGCTGGGAGGCCGGCGCCGACCCGGCCGACCCGCAGGC
CATCCTCTGGCGCAGCATCGCCGCTGGCCACGACTACCGCGCGCGCCGCATCCAGGCTTA
CCTGGACCGCTTCGAGGGCGCCGGCCAGCCGTTGCCGCAGGGCCTGCCACCACGCATGTC
CGCGTTCGCGACGCTCAACATCTCGCCCGATGTGCTGCGGGTGATGGCCACCCAGGCGCG
GGTGGGCGAGCTGCACTTCTATATGCCCACGCCGGTGCAGTCGTACTGGGGTGACCTGCA
GACGCTGGCCGAGCGCCTGCGCAGCGGCGCGCCCGATCCCTTCGGTGAAGCGGCCGGTGA
GAACCGCCTGCTGGAAGCCTGGGGCGCGGCCGGGCGCGATTTCATGGCGGTGCTGGGCAG
CTACGAGGTGGTGCACCCGGCCGGCGAGATTGCCGCGTATTCGGATCCGGAGGACGACAC
CCGGCCGACGCTGGCCGAAGGTGGACTGTCCGACAGCCTGCTGCATCGCCTGCAGCGCGA
TCTGTTCCACCGCCGTGCGCTGCCCTCGGGCGAGCTGCGCGACGGGCTGCGCAGCGACGA
TCCCAGCCTGCAGGTGCATGCCTGCCATACCCGCCTGCGCGAACTGCAGGTGCTGCACGA
CCAACTGCGCAGCCTGCTGCAGGACCCGCGCTTCGACCCGCCGCTGCAGGCGCGGGAGAT
CGCCGTGCTTGCACCGGACATCGACCCCTATGTGCCGTATCTGGAAGCCGTGTTCGGCGG
CCGTGGGGGCGAGGACGAGCACATTCCCTATGCGCTGGCCGACAGCAGTCCGCTCGCCGG
CGAGCCACTGGCCGACGTGTTCGTGCACCTGCTGGGCCTGCCGGTCTCGCGTTTCGGCCT
GAACGAAGTGCTGGACCTGCTGGCCAGCGCGCCGCTGGCCGAAGCGGCCGGCCTGGAGGC
GGTGGACTTTGATCGCCTGCATGGCTGGCTGCAGCAGGCTGGCGCACGCTGGGGCCTGGA
TGCGAAGCACCGCAACCAGCACCAGGCCCCGGCCGACGACGCCTACACCTGGCAGTTCGC
GCTGGATCGCCTGGTGCTCGGTCATGCCACCGGCAGCGAGGCCGACCTGGCCGGTGTTGC
CCCGTGGATCGAGCTGGAGGGCGGCGCATTGGACGCCCTGGACCGGCTGCTGCGCCTGTT
GCGCGTGTTGGCGGTCTACCAGCGCCGCCTCGGCGAACTGCTGACGCCGGCGCAGTGGCG
GCAACGCCTGCTGTCGCTGCTGGACGCGCTGCTGCCGACTGCGCCCAGTTCGCCCAACAG
CCAGCGTGCCCTGGAGCGCCTGCGCAAGCTGCTCAACCAGTTCGCCGATGATGCCGCCAA
GGCCGGCTTCACGGACGGGGTGCCGCCGGAGGTCGTGCGCGCGCACTTCGCCGGAGCACT
GGGCGAGGCCGATACGCGCGCGCCGCTGCTGACCGGTGGCATCAGCTTTGGCCGCATGGT
GCCGATGCGCCTGCTGCCGTTCCGGGTGATCTGCGTGCTCGGTCTCAATGATGGCGATTT
CCCGCGCCGTGACCCGGCTGCCGGTCTCAACCAGCTCACTGCCGAGCTGGACACGCCGCG
CCGCCGGCCCGGCGACCGCTCCACCCGCGAAGACGACCGCTTCCTGTTCCTGCAGCTGTT
CGCCGCCGCGCAGGAGGTGTTCTACCTGAGCTACCTCGGTGCCGATCCGCGCGATGGCAG
CGCGCGTGAGCCGTCGGTGCTGGTCAGTGAACTGATCGATGCCGCCGCTGCGTATCACCT
CGATCCGCCTGCGGCGGTCCGCGACTTCACCGTGCGCCACGCACTGCAGCCGTTCTCTCC
GGCGGCGTTCGGTGACGGTGATCCACGCCGCTTCAGCTATCGCCGCCAATGGCATCCGGC
CGCCGGTCGCCTCACCGGCGCGCGCGGAGGCCTGCAGCCGTGGTTCGATGCCGCGTTGCC
GCCGCTCGACGATGCGGTGGAAGACGACGTTGCACTCGATACCCTGCGCCGCTTCCTGTG
CGATCCGGCCGGGCAGTTCCTGGCGCAGTCGCTGGGCCTGCGCCTGGCCGACGATGTCGA
GGAGGTCGATGACCTGGAACCGCTGGTGCTGTCCTCGCGCGGGCCGGAAAAGCGCAGCGT
GCAGGCGGCGGTGGTACGCGCCACGCTCAGTGGCGATACCGAGCCGTTGTATCCGCGGCT
GCGCGCGCGTGGCCTGCTGCCGTCGGGCCCCCTGGGCGAGCGCCAGTTCGAGGTGGAGCA
GTTGAAGACCCGCCCGTATGCCAGTGCATTGCTGGGCTGGATGCGGGGCGAGCCGCTGGA
AAGCCGCCGCTATGAAGTGGAGATCGATGGCGTGCGCCTGCATGGCCGTGTGGCCGATCG
ACACCCCGACGGGCTGGTGCGCCTGCGCGCTGGCACCCTCAATGGCACTGCGGTGATCCG
CCAGGGCCTGGATTGGCTGCTGGCCAACGCTGCCGGCGATGCCCTGCCGCTGGTGCAGTT
CCATGATGGCGGCGACGCCGGTCCCGGCCCGCATGTACTGCCGGCACTGAGCGCTCCTGC
TGCACGCGCGGCATTGCGCGCATTGCTGCAGTTGCGCCAACGCGGACTGCGTGAACCGCT
GCGCTTTGCCCCCTACACCGGCTGGGTGCTGTACAACGCGCCGGCCGAAAAGCAGCGCAG
CGAAGGCTGGAAGCAGTGGCACGGCAGCGACCGCAGTTGGGGTGAATCCAGCAGCGACGC
CTGGCAGCTGCTGCTGCGCGGTGCCGATCCATTTGCCACCGACGCCGGCTATGCCGATCT
GCTGCGCAACAGCCAGGTGGTCTTCAGCGCGGTGCGCGAAGGCCGCACCCTTGGCGCCGA
TGCACGCCAGGAGGGCAGCACATGAGCACCGCCATCGTCGATGAGGACTCCCAGCGCATG
GCGGGCGATCCCTATCTGGCCCTGCCGCTGGATGGTATCCGCCTGATCGAGGCCAGCGCC
GGTACCGGCAAGACCTTCACCCTGGCCACGCTGTTCACCCGCCTGGTGGTGGAGCAGGGC
CTGCGCATCGGCCAGATCCTGGCGGTGACCTTCACCGATGCCGCCACCCAGGAACTGCGC
AAGCGCATCCGCGAGCGCCTGTCGCTGGCCGCGCGCCTGGTCGATCTGGAACCGGCCGAG
GGCGAAGCACCGGACACGAGGCTGACCCGCCAGGTGCTGCAGCGCCATCTGCAGGGGGGC
ACCGAGAGCGCCGCCGCACTGAAGCGCCGCCTGCAGGTGGCCGCCGATGAGATCGACCTG
GCGTCGATCTTCACCATCCACGGCTTCTGCACCCGCGTGCTGCGCGAGCATGCGCTGGAG
AGCGGCCATACCTTCGATCCGCCGGAACTACTGGCCAGCGACCGTGAGCTGTTGGAGGAA
CTGGCGGCCGATCTGTGGCGGGTGCACGCCAACGACGCGGCCGCGCTGGAGCCGCTGACC
TGGCTGTGGTCCAACCCGGACGCGCTGGCCACCGATCTGCGCGCGTTGCTGGCTGCGCCG
CCTCTGCACCCGTTGCCGCGGCCGGTGGCGCTGGCCGATCCACAGCCGGCTTTGCAGGCC
GCCGCCACCGAACTGCAGCAGGCGCTGCGCGGGCATGGCGAGCAGTTCTTCATCGACCTC
TGCGATGCCGTCGACAACAAGTGGATCAACGGGGTGTCCTACAAGCTGGGTTGGCTGCAC
TCGCTGGGCCGGCAGCTGCTGGCCTGGGCCGAGCGCGGCGACCCGCGCGAGCTGCTGGCC
AGCGAGCGCCTGCCGGCACTGCTGCCGGAGGTGCTGGCCGACAAGACCAACAAGAAGTTC
CCCGACCGCACGCCGTCGTCGCCAGTGCAGGTGCCATTGGCGCGCTATGTCGCGCTGCTG
GCCGAACGCGATGCCTGGCTGCGTGGTACCGCGCTGAATTTCCTGCACGCGCTTCGCGCC
GAAGCCATGCAGCGCCTGCAGGCGCTGAAGCGCACGCGCCGGGTGCAGACCTATGACGAT
CTGATCGATGGCGTGGCACTGGCCCTGGAAGGCCCGCAGCGGCTGCCGCTGGTAAGGCAG
CTGCGCGCGCAGTACCGCATCGCGCTGGTCGATGAGTTCCAGGACACCGATGATCGCCAG
TGGAACATCTTCCACACCGTGTTCGGCAATTCGCCGGAGGTGCGCGAACTCGGCCTGGCA
CCGGCGCTGTTCCTGATCGGCGATCCCAAGCAGGCGATCTACGGGTTCCGCGGCGGCGAC
ATCCACACCTACCTGAAAGCCAAGCAGGTGGCGCAGCAGGCGCCGGTGCTGGACCAGAAC
TTCCGCTCGCGACCGTCAGTGCTGCGCGCGTTGCAGGCGCTGTACGACAACGGGGGTGAG
GACGCCTTCCTCGAGCGTGACATCCAGTTCGAGCCGGTGCGTCCCGGTGGCGTGCGCACC
GATGAGGACTATCTGCACGACGGCCACGCCGCCAAGGCACTCACCCTGCGCGTGCTGCGC
AGCGGGGGTGACAAGGCGATGAGTGCCGATGCCTCGCGTGAGGCAGCGACCCAGGCCTGC
GTGGCTGCGATCCACCAGGCCCTGGTCGAGGCGCGTGCGGGCAAAGCGGTGTTGCGTGGG
CGCCCGGTGCAGCCTGGTGATATCGCGGTGCTGGTGCGCTCGCATCGCGAGGCGACGCTG
GTGCAGCGCGCGCTGGCTGCGGTGGGCATACCCGCAGTGGCGGCGGGCAAGCAGAGCCTG
TTCGCCACCAGTGAGGCACGTGATCTGCGCGCGCTGCTGCTGGCGCTGCTGCAACCGGCA
GACGAAGGCCGCCTGCGTGCAGCGCTGGCCACGGTGTTGCTGGGCCAGCGGGCCAGTGCG
ATCGCGGCGATGGAGCGCGAGGGCGACCTGCAGCGCGGGTTCCAGGCGCAGCTGCTGCAC
TGGCGCGAGCGCTGGCAGCGCGGTGGTCCGTTCGCGGTGATCGCCGATGTCTGTGCCGCG
CACGGCGAACGCCTGCTGGCGCTGATCGACGGCGAGCGCCGCCTGACCAACTACCTGCAG
CTGGGCGAACTGCTGCAGGAAGCCTCGGCGCAGGCGCTGGGCATGCATGGCCTGCTGGAC
TGGCTGCAGGGGCAGATGGCCAGCGCCGACCAGGATGACGAGCAGCAGTTGCTGCGCCTG
GAATCGGATGCGCGCCGCGTGCAGATCATCACCCTGCACAAGAGCAAGGGCCTGGAGTAT
CCGCTGGTGTTCCTGCCCTTCGTCGGCATCGACGGCGGCGCACCGAACACCGCCTCGCAC
TGCACCGTGCACGTCGATGGCCAGCGCCAGCTGCACTGGAAGCTGGACAGGGACGAGGCC
TGGGAAGCGGCCAGCACACAGCGCGAGCGTGAGCAGCGGGCCGAGGATGCGCGCCTGCTG
TATGTGGGACTGACCCGCGCCGAGCATGCGCTGTGGATCGCCGTGGGTGATCTGGCCGGG
CTTGGCAAGACGCGCCTGGCGCCGCTGCTGGGCGACCTGCAGGCGCTGCGCGCGCACGCC
GACGTGCACATCGATGACAGTGAGACAGTGGCCGCGCTGCCGCAGCTGGCGGCCGAAGTG
GAAGGGGATCTTCCGGCAGTGCGTGCACTGACCCGGCGCGTGCCGCACGACTGGTGGGTA
TACAGCTTCACCCAGCTGGCGCATGCCGACGCGGGCGCTGGCAGTGATATTGAAGCCGCC
GCCACCGAGCTGCCGGCGCCCGCCGCCGACGAACCCGCGGGCCCGGAACTGCCGCTGGAG
CCCGCGCTGCCGGAACCCGCCGCCGTCGAAGACAGCCCGCCGGTCGACCCGCGCTTCATG
GGCAGCCGCTTCGGCAACGTGCTGCACGAGGCGATGGAGAACGTCGACTTCGCTGCGTGG
GGGGGCTGGCAGCCGGGCCTGGAAGCGCCCGAGGGCCAGGCCGAGGTGCTGCGCAAGGCG
CTGCACGATGAAGGCTATGCCGACGTCGACCTGGACGATGGCGTGGCGGTGCTGGTGCCG
TTGGTCGGCCACACGCTCACCGTGCCACTGCCCGAGGGCGGTGCGCTGCACAGCCTGGGC
GAAGGCGAGCGGCGCGCGGAAATCGACTTCCATTTCGCCATCGAACCGACCACGGTACCG
GCGCTGTTGCAGCTGCTGCATGCACATGGGGTTTCCAGTGCGCGTCGCGGCTTCGGCCAG
CGCCGCCGCCTGGAAGGGCTGATGACCGGCATGATCGACCTGACCTACGTGCGCGACGGG
CGCTGGTACGTGCTCGACTACAAATCCAACCGGCTGCCCGGCTACAGTCCGGACCTGCTG
GCCATTGCCATGCGCCACAGCGAGTACGACCTGCAGGCGCTGATCTATACCGTGGCCCTG
CATCGCTGGCTGCGCTTCCGTCTGGGCGCGGCCTACGATTACGAGCGCGACATGGGGGGC
ATCCGCTACCTGTTCTGCCGCGGCCTGGATGCTGCCGGCAACGGCGTGCATGTGGACCGC
TTCCCGTTCGCGCTGGTGGATGCACTCGACGCACTGTTCGCAGGTGGCGAACAGGCCCAG
GCCGAACTGGCCGCACGTGCCCGTGGGGCCAGCGCATGAGCCTGCTGAAGGAACTGCACC
AGAAGGGCCTGCTGCGCACCCTCGATCACGCGTTGGCGACCAGCCTGCAGCGGTTGCGCG
GCGACACGCCGGACAGTGTGGCGCTGGCGGCCGCGCTCGCCTCGCTGGCGGTGTCGCAGG
GCCACGCCGGGTTTGATCCGGCACAGCCGCAGCGGTTGCTGGACGGCGTGCCCGAGTGGC
CTGCCGCGCAGGACTGGCTGGCGCAGCTGCGCGCATCGCCCTGGGTAGCGACGCCGGAGC
AGGCCGATGCCATCGCCGAGGATGCGCCGCTGGTGCTGGAGAACGGCCTGCTCTACCTGC
GCCGCTATCGCGAGTACGAGCGGCAGTTGGCGGCCGGGCTGCAGCGCATCGGCCGGCATC
CGCTGCCGGCACCGGACATGGCCGCGCTGGCACCGTTGTTCGCGCAGCTGTTCCCGCAGG
CACTGGGCAGCGAGGATCACCAGGCACGCGCCGCCGGCGTGACCCTGCGCCATCCGCTGG
CGCTGGTCACCGGCGGTCCCGGCACCGGCAAGACCACCACCATCGCGCGGCTGTTGCTGC
TGCTGGCCGCACAGGCCCGGCACGCTGGCCAGCCGCTGCCCGAGGTGGCGCTGGCCGCGC
CCACCGGGCGCGCCGCCGAACGCATGGCCGAGAGCCTGCGGCTGGCCGTGCAGCGCCTGC
AGGAGCACGGCGTGGACCCGGCGCTGTGCGCGGCACTGCCCAGTTCCGGCACCACCCTGC
ATCGCCTGCTCGGCGTGATCCCGGATTCGCCGCGCTTCCGCCACCACGCCGACAATCCGC
TGCCGGTGGACGTGGTGGTGGTCGACGAAGCCTCGATGATCGATCTGCCGATGATGGCCA
AGCTGGTCGATGCGATCGCCAGCGGCACGCGGCTGATCCTGCTCGGCGATCCCGACCAGC
TGCCGTCGGTGGAGGCCGGCGACGTACTCAGTGCGATCCTGCGTGCCAGCGGTGATGGCA
TCGGCACCCGCGCCGATGACGCGCAGGCGCTGCGTGGATTGCTGGCGCCGTCCACGCTGC
AGCCCCAGGCCGAACCGAACACCTTCGCCGGCCGCCGCGTGCAGCTGCAACGAGGGTACC
GGCAGAGCGATGCACTGGTGCTGGCCCCGTTGGCGGATGCCGTGCGCGAGGGTGACGCCG
TCGCCGCTTTGCAGCTGCTGCGCGGCGGTGAACTGGCAGGCGTGCATTTCAATGAAGGTG
AGGCAGACCCGCTGCGCGGCCAGCGCGAGCACCTGCTGGGCCATTGGCGTGCGTTGGCCG
ACGCCGCCGATCCGGTGCTTGCCCTGCAGCAGGCCGGGCGACTGCGCGTGCTGACCGCGC
TGCGCGAAGGCCCGCAGGGCGCGCGTGGCCTCAACAGCCGTATCGAGCAACTCCTGGCCG
GCAACACCCCGGGCTACTTCCAGGGCCGCCTGCTGCTGGTCACCGAGAACAGCTACCGGC
ACCGCCTGTTCAACGGCGATATCGGCATCTGCCTGCGCGATGGCAGTGGCGCGATGGTGG
CCTGGTTCCCCGGCGACACCGTCGAGCAGCCGCGCGCCTTCCACCCGGCGGCACTGCCCG
CGCACGAAAGCGCCTTTGCGATGACCGTGCACAAGGCACAGGGCTCGGAGTTCGATGAAG
TGTGGTTGCAGCTGCCACGCCAGGACAGCCGTGTGCTGTCGCGCGAACTGGTCTACACCG
GCCTGACCCGCGCCCGCCAGGTGCTGCATGTGGCGGGCAGCGCAGAGGTGCTGCAGGCCG
CATTGAAACGCCACGCCAGCCGGTTGGGTGGCCTGGCCTGGCGGCTGGGTGCGGAAGCGG
TGGCCGAAGCACCGGCGCGCCTCGAACAGCCCACGGTGCAGGGCCAGTTGTTCTGAATCG
GGGTCGGATCCCGTTCCCACCGGGAACGGGCTCTGACCCCATCGCCCCGATGTCGCATTT
GCCCTTTGATGACGCCGCCGGCGCTACCTATCCTGCGTTGCTACCCCACGACACAGGAAC
CGGCACATGGCCCTAATCGCCTTGGATGATCCCCGCTGGGCCGAACTGCAGCACGCCTAC
GGCGCTGCGGATGACATTCCGGAGCTGCTCGCCAATCTGAGTATTCCGAAAGGTGAAAGA
TCGGAAGACGATCCGATTGAAGACACCTGGGAGGGATTGTGGAGCAGCTTGTGCCATCAA
GGGGATGTCTACAGCGCTTCGTTTGCAGCGGTGCCGCATATTGTTGATGCGCTTCTGCGG
CAGCCAGAGCTCTTCATGTTTAACTTCATCGAACTGCCGATCACAATCGAGATAGAGCGA
CGAGAGGCCGAAATCTCGATTCCTGAACTCGTGGAGCCTGAGTACTCGGAAGCGTTTCAA
AGCCTCGCACGCTTCGCCGCAAGCGTAATTCTTGATAAACATGACAAGAGTATGAGTTCA
GCGTTGCTGACAGCGCTTGCCCTGGTCCATGAGAACACAGGTGTCGCGCGGATGCTTGGG
CAGATAACCGCTTACGAGGCTGACGAAGCGGTTGATCTGTTCCTGAATCGCTAGCCAGAA
GCAGTCGAGCATGGCTCGACTCTACAAAAGCGTACTTCGATCATTCCGACGTTCATCCAC
GCATGGCGTGGATCTACCGTGTCGACCAAGGTCGACACCCACCAGAGCAGAACGCCGCGC
CGACAGATCGCAGGAAACTGTCGAAGGCGGGGTGGGTCCGGTTGCGGGGGCGTGAGCCGC
ATGGATGCGGTGACCGAGCTTACAGGGATGTACTTGCAGCGTCCCCCGCAACCGGACCCA
CCCCGCCAACCCACGGAATGCAGGCTTTTGCCGCTGACGTTGACGTTGATTCGGCAGGTG
CAGGGCGCAGCCCTGCCGCCACACCTATTCCGCGATCAACACCAGCCCATCCGGGAACAC
GATCGCCGCTTCGTCGGCACTCACATCGAAGAAGCCCACGCCGTGCTTTTCGGCCAGGTC
CTGCACGCGGCCATGCGCACGCTCGGCCACCGAATAGGCAAACGCACCGTAGATCACCTG
CTGGCCGATGCTGTACTCGGTCACCTCGGCGCGGTCGTCATCGTCGTTGCTCAATGGGCC
GTTCAACGGCGGGAAGTCCTGCGCCATCTCCGCGAACCACGCCTGCAGCGCCGCGCTGCT
GACTGCCGGGTCGTCGTACTCGTGGCGCTCGTTCCACTGCGTCTGCTTTTCGAACCAGGC
GATGAAGGCTGCCGCCTCGCGTGGCGCGGCGCTGGCCTCGAACACCATCATGTCGTAACT
CATTGGAGCTTCCTGGGCAGAGCAGGGGTCAGAGCCTTCGCTCGCGGCGTTCGCTCGCGG
CGAAGGATCCGACCCCGGCAACGAGGTCTGTGGCTGCACAGGGTATCGCGCTACGGCTGT
TCGGCTGCACTCATGGCCAGGCCCGGCGCCAGCGCCTTCGCCTCCGGGAACAGCGCGAAG
CGCAGGCCGATCAGGCCCATCAGCGCCTCGTCGCGTGCCTTGCAGGCGGCTACGCTGCCG
ACCCGTCCCAGCGAGGTATCCAGCCGCTCGCGCAATGCGTCGGCCGCCACCATCGGCTTG
CGTGCGGCAATCTGCCGCCGGTAGTGCACGGCGACCTCTTCCAGGATGTGCTCGACCGCC
TCGCGGCTGCGCTCGGGCAGTTCCAGCCGCGCGCGGCGCAGCTGCAGGATGTTCAGGCCG
ATGCGTGCTTCATTGAGCATGTCCACCGAAGCGATGTCGCTGCCCTCCGGCGTCGCCGCC
AGGCGCGGCGCGAGCAGGCCCAGCAGGTCGAGCATGCGTGCGGCGAAGCGCTGGCGGTCC
TGCTGGCCGCGCCCTTCGGCGGCCTCGGCCAGCGTAGTCCAGCCCTGCCGCACCAGCCGG
CGCGCGGTCCACTCGGCACCCACCGAACGGAACAGGCGGGTCATCACCACCGCAAAGCCA
ATGCCGATGAACATCGCGATCGACGAGTTGAGGAAGGTCTGGATGTTGGCGCTGTAGGTG
TTCTGCAGGCTCAGCAGCGCGGCCAGGTTCACCGTCAGCGGCAGTGCGAACAGCGCGCTC
TTGGGGTGGTGCAGCATCAGCCCCAGCGGCAGGAACGCCACCGCCAGCACCAGCGCCAGC
AAGCCGAAGTCGTGCACGGCCGGGAACACGCCGAACAGGTACACGCCGGCCACCACCGAG
GCGACCATGGCCCACACCAGGAACGACACCATGCTCGGTGCCGGGTCGTCCTGCGCGGCG
AAGAACGCCGCCGTCACGGCCGCCATCATCGCGCCGTTGCCACCGCCCTCCCAACCCAGC
GCGATCCACAGCACGCAGTAGCTCATCAGTGCCACGCCGGCACTGAGCGCGGAGAACAGC
GCCATGCCGTAGTCGACGTGCTTGTCGGCGGCCACGCGTTCGGTACGGATGCGGTAATGC
GCGCGGTCCAGCGGCGCGGTGCCGTGGTCGATGGCGTGCTGCAGGGTGCGGCAGTCCTGC
CACAGGTCCACCAGTTCCTCCAGGCGCAGCAGCAGGCTGGCCAGCTGCAGGTGCTGCAGG
TCGCGGTCCACCTGCGGCTTCAGGGCACTGATGCGCGCGCGCAGGCGGGCGTATTCACTG
GCGTTGGTTGGGCCATCCAGCCAATCGTGGATGTCATCGACCAGCGCCGGCAGCCCTTCG
GGCAGGGCTTGGCCGTCGCTGCGCAGCGCACTCAGGCGATCGGCAATCGAGGACAGCACT
GGCAACAGCAGCAGCATGCGCTCACGCAGGCGCTCCATCGACACCGCAGACCCGGCATGG
CGCGGATCATCGCGGCGCAGGAATTCGATCAGTGCCTCGAACTGCACCAGGTCGGCGGCC
AGCCGGTTGCGCGGCGCGTGCGCGCGTCCACGTTCAAGGATCTGCCGGCACCACTGCGCG
GCGTCCTCCATCCAGTTGCCGATGCGCGCGCGCAGCATCGGGCGTACCGAGGCCGGGAAC
AGCAGCGAAGCGGCCAGCACCGCCACGACCGTGCCGAGGATGATCTCCTCGCTGCGTGCC
ACCACCGTGTCGAAGATGGTCTCCGGCGAAGTCACCGCAGGGAAACCGATGAAGGCGGTG
GTGTAGCCGGCCAGCAGGAACGCGTAGCCGCGCGGGCCGCGGTTGAGCAGGGCCATGAAC
AGGCAGCCGGCCAGCCAGATCGACATGGCCGCGCTCAGCACCAGCGGCGTCTCCACCAGC
GCCGGCAGCACCAGCAGGGTGGCCAGGCCGGCCACCAGGGTGCCGACGATGCGGTACACG
CCCTTGGCCCGGGTCGGGCCCAGCAGCGGCTGGCTGACGATGTACACCGTGCCCATCGCC
CAGTACGGGCGCGACAGGTTGCCGGCCATGGCGATGTACAGCGCGGCCACTGCGGCCAGG
TAGGTCTTGATCGAGAACAGCCAGGCCTGGCGGTCGGTCAGCGCGTTCATGGTTTACTTC
GCTGCGGTCGAGGCGTTGGGCGCGGTGGCGCTTGCCTGCCAGCCACCGCCCAGCACCAGG
AACAGATGGATCTGGTCGCGCGAGACCTGCGCTTCGGCGGCCGCCAGGGTGGCATCGCTG
GTGGCCAGGCTGCGGTCGGCATCCAGGCTGGACAGGTACGGCGTGCGGCCACCCTGGTAC
AGCCGGCGGTTCTGCTCGGCGGCCAATGCGGCCTGTTCCTGCGCAGTGCGCAGCGACTGC
AGCCGGCGCAGGTCCTGCGCGTAGCGGTCCAGCGCGGTCTGGGTCTCGCGCAGCGCTTGC
AGCACGGTGTGGTCGAACTCGGCCAGGGCCGCATCGGCGCCCGCTTCGGCAGCGTGGATG
CGTGCGTGCGTGCCGGACGACGGCAGCGTCCACGAGATCAGCGGGCCGATCGACCACTGC
TGGGTCATCGGCGTGCCGAAATCCTCCAGCAGGCCGGCGGCACCGAGCGAGGCCCCCAGG
CGGATGTCCGGATACAGCTCAGCGGTGGCGACGCCAATCCGCGCGGTGGCCGAAGCCAGC
TTGCGTTCGGCCTGGCGCACGTCCGGGCGGCGCTGCAGCAGTGCACGGCCATCACCGACC
GGCAGCGGCTGCGCCAGGCCGGGGGCGTGTGCACAGTCGATCACGCCGGCCGGCAGCTGG
CCCGGGGTCTGCCCGAGCAGGGCGGCCAGCGAATAGGCGGCCGCGGAACGCTGCGCGCGC
AGCGGCGGCAGCGCGGCTTCCAGCAGCGCGACCTGGGCATTGGCGCGGGCCAGTTCCGGC
GGCGTGCCACGGCCAGCCGCGATCAGGCGCTCGGTGACCGTACGGCTGCGTTGCTGCAGC
TGCAGCGAATGTTCGGCCACGTGCAGCTCGTGGTTGGCGTGGCAGATTTCCAGATAGCTG
TCGGCCACCTGCGCGACCACGCTGACCTGGGCCAGGTCGCGCGCGGCAGCAACGGACTGC
TCGTCGGCACGCGCTGCCTCGGCGCCGCGCTTGAGCTTGCCGAACAGGTCGAACTGGTAG
CTGACCGCGAACTTGCCATCGGCCAGGTTGATCACCGGCAGCTCGTGCTCCTGCAGGAAC
GATTCGGCCGACAGCTGCGCGCGGCTGACCCCGGCCTCGGCCTCGTACTCGAAGCCACCG
GCGTCCAGCGCCTGCTCGTACACCGCCGCGGCACGGCGCAGATGTGCATCGGCGGCCTTC
AGCTCGACGTTGTCACGCAGCGCCTGCGTGATCAGGCCGTCCAGCACCGGGTCGTTGTAC
AGCGACCACCAGCGGTCGGGCAGCGCCTGGTTGGCGGCCACCTGCGGGTTCTGCGTATCG
ATGAAGGCCGCATTGGCCTGCGGGCGCTTGAAGGCCGAGCCTTCCGGCAGGGCGTAATCC
GGGCCGACGGTCTTGCAGGCCGCCAGGCTGGCCAGCGCAACGATCAGGCCGAGACGGGGC
AGGGCGGCGTTCACAGGCCCGCCTGTGTCGGCGCAGTGCCGGCCTTGTCGTTGTGCGGAT
GGCGGCCGGTGTCCACGGTCACCGTGGCGGTACGGCCGGCGATCAGTTCCACGCCCTTGG
GTACTTCGTCGATGGCGATGCGCACCGGAATGCGTTGTGCCAGCCGCACCCAGTCGAAGG
CCGGGGTCACGTTCGGCAGCAGGGTGCTGCCGTTGCTGCGGTAGCGGTCTTCGATGCCGG
CGGCGATGCTCTCCACATGGCCACGCAGCGGGGCCGACTCGCCCATCAGGCGGATGTCCA
CGCGCTGCCCCGGGGCCACGCCGCGCAGGCGGGTTTCCTCGAAGTAGCCATCGATGCGGA
ACGAGCCGGTATCCAGCAGCGCCAGCACCGGCTTGCCGGCTACCACGTAGTCGCCCACGC
GCAGGGTGCGGTCGTTGACCCGGCCATCGGCCGGTGCGCGCACTTCGGTGCGGCCCAGGT
TGAGCTCGGCCAGGTCGACCGCCGCCTGTGCGGTGGCCAGCGCAGCCTGTGCGGCCTGCA
GCTTGGCGCGGCGCACTTCGGCGTCCTCGGCGGCGACCAGGTCCTGCAGGCTGCGGTCAC
GGCCGATCTCGCGGCGCAGCTGCGCCACCGATGCCTGGCGCTCGGCCAGGTTGGCGCGGG
CCTGCTCCAGCGCGATGCGGTAGCGGGCGCGGTCGACCACGAACAGCAGGTCACCCTTCT
TCACCGCCTGGTTGTCGGCCACCTGCACCGTTTCCACCAGCCCGGACACGTCCGGCGCCA
CCTGCACCACGTCGGCGCCGACATGGGCATCGCGGGTCCACGGCTCATCCATGTAATAGA
CCCACAGCTGGCGCAGCACCAGCAGGGCGATGATCACGGCTGCGCTGGTGAGCAGCACCG
GCAGGGTCTTCTTCACGATCTTGTTCACGATTGCATCCAACGCAGGAGGTGGAACAGCAG
GCCAAGCACGATCCCGTACAGGGCCAGGTTGAACAGCGCCGGGTGCCATACGTGGCGATA
GGCGCCGGCACGCTGCAGCAGCGCGTGCAGGCCGCTGTTGACCAGGTAGGCCAACAACAT
CAGCCCGAGCAGGGTCGGGACGAACACTCCGTGGAGACTGAATTCACCGGGCATCGGTAG
GGGCGGGGGCGAGGTGGGGGAGGGGAGGAACAACGAGACAACGGCAACGGGTAAAAGCCG
CTGGCGTGTGCACGGCAGCGGCGGTATTCGGGGGCAGCGGTCTTACGTGATGCGGTCGGC
GGCCTCGGCCAGCAGGCGCCATGCCTTCAGCACGGCGTGCAGTTCATCCATGGAAAGCTC
GCCGAACACGTCCTGGCGCAGGCCGATCAACTGGTCTTCCAGCTCGCTGACCAGCGCATG
GCCCGCGTCGGTCAGCCACAGCAGGTTGGCGCGGCGGTCGCTGGCGTCGCTCTCGCGGCG
GACCAGGTCGCTGGCGCACAGCTTGTCCAGCAGGCGCACCAGGGAAGGACCCTCCATGCC
CAGCTGCTGGGCCAGCGCCACCTGGCGGATGCCACCGCCGGAGCGGCCGATCATCAGCAG
GGGCATGGTGCAGGCGGTGGAGATGCCGTAGCTGCCGAGCCGGCTGTCGGCCAGGCGCTG
CCACTGCCGCCCTGCGTACAGCAGGCCGGAGCTGAGCTGCATCTGCAGCACGGTGCGCTC
GTCGAGGGGTCGGTCCATAAGAGATAGATAGGATACTACTAATTTCATTCCTATCAATAG
GTATTGCTGAATGGGTGGGTAGGAATACTGAGGAAAGCGTTGCGCCCGCTTGGTGTCGGG
TGGGGCAGCGGGGGCCGGACGGTGCAGGACACGCCGCAAGTACGTCCCTGTAGGCTCGGC
CACGGCATCCATGCCGTGGACGGTCCTGCCCCGCCCGGCCCCGCTGCCCTCCCATCACCC
CGCGAGCGCGGTGGGTTGGCTCTTTAAAGGCAGGAGCAGTGCGGACCAACGGCCCGCACC
CACCGCAGCAGCGGCCCGCGGTGCTTCAGAAGCCATGAACCCCCGCTTTTGCCCCCGCTT
TCGGGCGGTCCGGCCGCGCCCGCAGGAAACCGTCGGAGAGGGGGAGGGGCAGGCCGGGCA
GGACCGTCCACGGCATGGATGCCGTGGCCGAGCCTACAGGGACGTACTTGCTGCGTGTCC
TGCCCGGCCTGCCCCTTCCCCCTCTCGCTCAGCAGCAACGAGGCGCCGGAAGAACCCCCC
GATGAACCGTCCCAACAGGACGACCCACCCCCCGGTCGGGTACGATGCTCGCCCCCCGTT
CGGGACGCTGTACGCAATGAGCAAGAACAACGAAAAGGCCGCCCCGCAGGGCGACGTGAC
CCAGGACCAGGCCGAGGATGCCGTGCGCACCCTGCTGCGCTGGGCCGGTGAGGACCCGTC
CCGCGAAGGCCTGCTGGATACCCCCCGCCGTGTCGCCGAAGCCTATGGCGACTGGTTCAG
CGGTTACCGCGACGACCCGCGCGCCTACATGGAGCGGACCTTCGAGGAAGTGGCCGGCTA
CGACGAACTGATCGTCCTGCGTGACATCGAGTACGAAAGCCACTGCGAGCACCACATGGC
GCCGATCATCGGCCGCGTCCACGTCGGCTACCTGCCGGCCGGCAAGGTGGTGGGCATCAG
CAAGCTGGCCCGCGTCGTCGAAGCCTACGCCCGCCGTTTCCAGGTGCAGGAGAAGATGAC
CGCGCAGATCGCCCAGTGCATCCAGGATGTGCTGCAGCCGATCGGCGTCGGTGTGGTCGT
CGAAGGTGCCCACGAATGCATGACCACCCGCGGCATCCACAAGCGCGGCGTCAGCATGGT
CACCTCGAAGATGCTGGGCAGCTTCCGCGACGACGCGCGTACCCGCGCCGAGTTCCTGCG
CTTCATCGAAGTGGGCGGCAAGCGCTGAGCCGCTTGACCGCACTGCGCCGGCCTCTGCGG
GCCGGCATGCCCACGGCTGCCCGCGCGGCCGCCGCGGGCGGCTGCTCGTCCCCGCCAGCC
CTCATGACTCCTTTCGCTGCATGAAGCACCGCGAACGCATCTCCCGTTACCGCCATCTGC
GCGAACAGCCCCAGTGGAAGCTGCTTGCCGCCGACCACGCCCCGGAAATCATCGGCCTGC
TGCAGGGGCTGCTGATGGACGGCGAGCGCACGCTGCCGTCGTCGGTGCTCAACGAGCGCC
TGCAGCGTGCGCTGGACCAGCTCAACGGCGACGAACTGTCGCGTGAGCTGCCGCGTACCG
CGCAGGCCTACATCGCGCACTGGCTGGCCCAGGGCTGGCTGGAACGCCGCCTGCCCGAAG
GCGCCGACCAGGAGCAGTACGAGCTGTCGACTGCGGCACTGCAGGCCATCCGCTTCGCCG
ATGGTCTTGAGCAGGCGCGCGTGGCCGCCACCGAAAGCCGCCTGGCGCTGGTCATCGAAC
AGCTCTCGCAGTTGGCCGCGCAGACCGAGTCCGACCCGGATGCACGCCTGTCAGCACTGC
GCGACGAGCGCGACCGCATCGACGCCGAGATCGCCCGCGTCGGTGCCGGCCGCGTGGTCG
CGCTGGATGGCAAGCGCGCGCTGGAGCGTGCGCGCCAGATCATCGGCCTGGCCGACGAGC
TGACCGAGGATTTCCGTCGCGTGCGCGACGATTTCGAGCAGCTCAACCGCGACTTCCGCG
AACGCATCATCGACGACGAGGGCGAGCGCGGCGATGTGCTGTCGCAGCTGTTCGAAGGCG
TGGATGTGATCGGCGAGAGCGATGCCGGTCGCAGCTTCCAGGCCTTCTGGCGCCTGCTCA
ACGACGCCGAACAGAGCGCCCAGCTCGATGCCGCGCTGGAAGCGGTGCTGGCGCGTGGCT
TCGCCCGCCGCCTGGACCGCAATGAACGCAACTTCCTGCGTGGCTTCACCAGCACCATGC
TCGAGCGCGGTGGCCAGGTGCACGACGTGCTGCAGAATTTCGCGCGCAGCCTGCGTGGCT
TCGTGCAGAGCCGTGGCTATCTGGAACAGCGCCGCCTCAACCAGCTGCTGAAGCAGGCGC
AGTCCGAAGCGCTGGCCCTGCGCGACGAATTCCCCGCACAACGCGGCATCGGCCGCGACC
TGCAGCTGACCACCAGCCGCCTGCGCTCGTGGTCGCAGTGGAAGCTGCACGATCCGCGCA
GCGCCCAGGTCGATGGCAACGTCGAGTACAACGACGCCGCAGCCATCAGCCTGGAGAGCG
TCGGTGACCTGGTCGCTTCGTCTGAAATCGACTTCCGCACCCTGCGCCGCGACCTGCACG
ACCTGCTCGATGCACAGCCGCGGCTCAGCATCGCCCAGGCACTGTCGCAGCGCGAAGCAC
CGCAGGGGCTCGGCAGCGTCATCGGCTACCTGTCGCTGGGCACGCGCTTCGGCAACGTGA
TCGCTGGTGAGCAGGAGCTTGCCGAATGGCGTGGTGGCGACGGCCAGGTCCGTCGCGCCC
GCATCCCGCTGGTTTGGTTCACCCAGGAGAGACGCCATGAGCTGGCATGAAGATCCCATC
GACGCACCGCAGGCCGACGTGGCGGAAGACGCCTACGAAGCCGAACCGGTGGCGGCCGTG
GCGCAGCCCCGCCGTGGCAATGACGTGTATTACCTCGGCGACACCGGGCGCCTGCCGCTG
GATGCACGCCGCGCGCTGTGCCAGCTGCTGATCGGCCCCAGCATCGACCAGCTGCGCCAC
GCCAAGCTGTGGCCGGCACTGATCCGCAGCGAGGCGGCCATCCGCTCCTCGCTGGCGGAC
CTGTTCCTGGAACTGGTGCTCGACCGTGACAGCGGCGTGGCCTTCACCCGCCAGGCCGAT
ACCGAAGACGTGGATGCGCCGGTGCTGCTGCGCACCTCGCCGCTGACCTTCATCGATTCG
GTGCTGCTGCTGTACCTGCGCCAGCAGCTGGCCGAGGCCGATGCGCGCGGCAACCGCGCG
GTGGTCGCCGACGCCGAGATGGCCGAAGCGCTGGCCATCTACGAGAAGAACCTGTCCACC
GACCGCGCCGGCTTCAACCGCCGTGTCGCCTCGGCGGTGCAGAAGATGAAGGACAACCAC
ATCCTGACCCGCCTCAGCGGCCAGGAAGACCGCCACGAAGTCTCGCCGGCGCTGAAGCTG
CTGTTCTCCGCCGAAGACGTATCCCAGCTTTCGGCGGTCTACCGCCAGCTGCGTGAAACC
CCGGCCGCCGAGGCCTGAGAGACCCGACCATCGCATGGCTATCTCCAAGCACACTCCCGC
CCTGTTCAACGAAGGCCTGCCGGACCCGCGCCTGCAGCAGTTCCGCATGCGTCGCCTGCA
GGTACACAACTGGGGCACGTTCAACGGACTGACCGAAGTACCGATCGCCGAGCGTGGCTT
CCTGTTCGTCGGCCGTTCCGGCTCGGGCAAGTCGACCCTGCTCGATGCCATGTCCGCGCT
GCTGACGCCGCCGGCCATCGTCGATTTCAACGCCGCCGCGCGTGAAGCCGAGCGCAGTGG
CCGCGACCGCAACCTGGTGTCCTACGTGCGTGGCGCGTGGGCCGACCAGCAGGACAGCGG
CACTGGCGAAATCGCCACCCAGTACCTTCGCAAGGGCGCGACCTGGACTGCGCTGGTGCT
GGAGTACCGCGCCGGCGATGGCCGCGTGGTCAGCCTCGTGCGCCTGCTGTGGATCTCCGG
TAACGGAACCTCGGCCGGTGACGTGCGCAAGCACTACATGATCGCCGAGCGTCCGTTCGA
CATCGCCAAGGATCTTGGCGGCTTCGACCTGGACCTGCGCAAGCTCAAGCAGAAGCTGTC
CGACCTGCACCACTTCGACACCTTCTCCGGCTACGCCGAGCGCTTCCGCGACCTGCTCGG
CATCGACAACGAGATGGCGCTGCGCCTGCTGCACAAGACGCAGTCGGCGAAGAACCTGGG
CGACCTCAACGTCTTCCTGCGCGACTTCATGCTCGACACGCCGAAGACCTTCGACGCCGC
CGAGCGCCTGGTCAGCGACTTCGCCGAACTCGATGGCGCGCACCAGGCCGTGGTCACCGC
CCGCCGCCAGGTGGAGACCCTGCTGCCGGCACGCGCCTACTACAACGACCTGAAGGAAAT
GCACCGCCGGCGCGGCGACGACGAAGCCCTCAAGCTTGGCGTCGACAGCTTCCGTGAAAG
CCGCCGCCAGGCGCTGATCGAAGCGCGCCTGCGCGAGATGGACGTGCGTGACCGTGGCCT
GCTCGGGGAAGAAGCCCAGCGCCGTGCCGCACTGGACAACCACACCGAGCGCCTGGCCGA
ACTGGAACTGCAGCGTCGCCAGCAGGGCGGTGAGCGCATCGAGGAACTGGAACGCGAGCA
GGGCCGCGCCGAAGCCGAGCGTGACCGCCGCCAAGCCAAGCGCGAGCAGGCAAGCCTGGC
CGCGCAGCAGCTGGGGGCTGAACTTCCGGACGACGCACACGGCTTCGCCGAGCTGGTCGA
GCGTGCGCAGAACGAACTGCAGGACCGCCAGCGTGCCTCTTCGGCGCTGGACGATGCCAT
CAGCGATCGCCTGGGTGGCAAGCGCGATGACGAGCGCCGTTTCGGCGAAGTCCGTGCGGA
ACTCGAAGCGATGCAGCGCACGCCCTCCAACATCCCGGCGCCGATGCAGAAGCTGCGCGC
GCGCCTGGCCGAGGAAACCGGCATTGCCGAGGCGGCGCTGCCGTTCGTCGGCGAGCTGAT
CCAGGTCCGCTCGGAAGAGCAGGGCTGGCAGGGTGCCATCGAGCGTGTGCTGGGTGGCTT
CGCGCTGTCGCTGCTGGTCGATGACAAGCACTACAACGACGTCGCCGAGTGGGTGAATCG
CACTCACCTGGGCATGCGCTTCACCTACTACCGTGTGCGCCGCAACGATGATGCGTTCGC
GCGCGAGCCGTCGGCGAAGTCGCTGCTGCACAAGCTGGAGCTGCGCGAGCACGTATTCGA
AAGCTGGCTGCGCCGTGAGCTCGGCAAGCGCTTCGACTACGAGTGCGTGGATGCCAAGCA
GCTGCGCAACGTCGACCGCGGCATCACCCGAGAAGGCCAGGTCAAGCATCCCGGCGACCG
CTTCGAGAAGGACGACCGCAGTGCGGTGGGCGACCGCCGTCGCTGGATCCTCGGCTTCAA
CAACCACGACAAGGTGGGCGCCTTCGAGCGCGAAGCACAGGAACTGGCCAAGCGCATCGC
CAGCTGCGAGACCGACATCGCGCGCCTGCGTGGGCAGCGTGACCGCGACAACGAACGTCG
CCTGGCCTGCCACGAGCTGGTCAGCATCAGCTGGAACGAGATCGACATCGCCGCCCCGCA
GCAGCGCCTGACCGATATCGAGGCCACCCTGCGCGACCTGCGCGAAGGCAATGCCGACCT
GGCCAAGCTGGCCAAGCAGATCGACGCCGTGCGCGCCGACATCGAGCAGGCCCGCCGCAC
CTATGAAGACGTCCGCGTCGAGCGCGGCCAGCTGGTCAAGGAACGCGATCGCCTCGACCG
CGCTCGCCAGCAGAGCCGTGCGCTGGTGCTGCCGAGCCTGGCCCAGGAGCAGGAAGCCGG
GCTCGCCGAGCGCCTGCAGGAGCAGGGCCCGCTCAGCCTGGAAACGCTGGAGGCGCACAT
GCGCCAGGTCAGCAACGCGCTGAACGAGCAGCTGTCGACCTCGCAGCAGGACCTCAACCG
CATCGAGAACCAGCTGATCGGTTGCTTCCGTCGCTTCATCCAGCAGTGGCCGGAGGAATC
GGGCGACTTCACCGTATCGGTGGCCTCGGCCGAGGATTTCCTTGCCCGCCTCGAGCGCCT
GGAGCGCGACGGCCTGCCGCAGCACGAAGAGCGCTTCTTCGATCTGCTGCAGAACCAGAG
CAAGAACAACCTGCTGGCCCTGCAGCGCCACAGCGCCGAGGCCCGCAAGTCGATCGGCCA
GCGCCTGGACGAAGTGAACGCCAGCCTGGAGCAGGTGCCGTTCAACCGTGGCACGCTGCT
GACCATCGAACTGAGCGACCGCCGCCTGCCGGAAGTCGGCGAGTTCCACCTGCAGCTGCG
CGAGGTGCTGGCGCAGCAGCAGACCGAGCAGCGCGAGCTGGCCGAATCGCAGTTCACCGT
GCTGCGCCAGCTGGTCAACCGCCTGGGTTCGCAGGAAGGTGAGGACAAGCGCTGGCGCGA
GCTGGTGCTGGACGTACGCATGCACGTGGAGTTCATCGGCGTCGAGCTGGATGCGGAAAC
GCGCCAGCAGGTCGAGATCTACCGTAGTGGCGCGGGCAAGTCCGGTGGCCAGCGCCAGAA
ACTGGCCACCACCTGCCTGGCTGCGGCACTGCGCTACCAGCTCGGCGGCGCCGACAGCCA
GCTGCCCAGCTACGCCGCCGTCGTGCTCGACGAAGCCTTCGACAAGGCCGACAACGAGTT
CACCGCGCTGGCGATGAACATCTTCGACAACTTCGGTTTCCAGATGGTGGTCGCCACCCC
GCTGAAGTCGGTGATGACGCTGGAGCCGTTCATCGGTGGCGCCTGCTTCGTCGAGATCAG
CGGCCGCCACGACTCCGGCGTGCTGCTGATCGAGTACGACGAAGAAGGCAAGCGCCTGAA
GCTGCCCGAGCGCAGCCGCCAGCAGGCCAACGAACCGGAAGAAGCCGAAGCCTGACCCGG
TCGATTGAATGGGGATGCCGGCCAGCGGCCGGCACTACCCATGGGCGGGGTTCACGACCC
GATCGGATGGGGATGCCGGCCAGCGGCCGGCACTACCCATGGGCAGCGTTCATGACCCGG
TAGTGCCGGCCGCTGGCCGGCAACCGCATTCACGCACCGCGGAAGGTATCCCACGCCATC
CGCGCGATCAGTACCACCACCAGCCCCACGAACAACTTGCGGATGAACGGCGTGCCGCCC
TTCAACGCCAGGCGCGTGCCCACCACCGAGCCGATGATGTTGGCCGCCGCCATCGGCAGC
GCGAACAGCCACAGGATGTTGCCGGTCGGTACGAAGAACGAGATTGCCGCCACATTGGTC
GCCAGGTTCACCACCTTCGACGCCGCTGACGCACGCAGGAAATCCAGGCCGAAGAAGCGC
ACGAACAGGAAGATCAGGAAGCTGCCGGTGCCCGGCCCGAAGAAGCCGTCGTAGAAGCCG
ATCGCCGCACCGATCGCCAGCGCGATCGCCAGTTCGCGGCGGCCGATCTCCTGCGGCCGG
TGCAACGCGCCGAAGTCCTTCTTCCACAACGTGTAGGCCAGCATCGCGATCAGCAGCACC
AGCACCAGTGGGCGCACCGCATCCTTGGGCAGCAGGCTCACCGCGGTGGCCCCGGCGAAG
GAGAAGATGAAGGCGGTACCGGCCGCGAACAGTACCGGCTTCCAAGGGAAGCGCACGTTG
CGCGCATAGCGCCAGGCGGCCGCACCGGTACCGAACATCGAACTGAACTTGTTGGTACCG
AACAGCATCGCCGGCGTTTGCTGCGGCAGCACCGTGAACAGGCCGGGCAGCTGCACCAGG
CCACCGCCACCGACGGCGGCATCCACAAGGCCGGCGATGAAGGCGATCACCACCAGCCAC
CACAACTCAGGGGGAACCAGTTCCAGCACGGCGATCAATCAAGGAGGGGGCGCGACAGCA
TACGCCTGTCCTGCTCCGGGCGACTGCCGCCCCGCGTGGATCAATCCCGGCAACCCGGCG
ACAATGCCGGCATGAGCCGAAAACCCGCCGATCCCTGCCCCTGTGGCCTTCCCGCCGACT
ATGCCGCCTGCTGTGGCCGTTTCCATGCCGGTGAAGCCGCGCCTGATGCAGAGCACCTGA
TGCGTTCGCGCTACAGCGCCTATGTGCGTGGCCTGGCTGACTACCTGCGCCAGTCCTGGC
ATCCGGACACGCGTCCGGCCGAGCTGTCGCTGGACGATGCCCCCGGCCAGCGCACCCATT
GGCTGGGCCTGACCGTGCACGAGCACACTGTCACTGGTGCTGACAGCGCCGAAGTCCGCT
TCACCGCGCGCTACCGCATCGGCGGCGGCAGCGCGGTGAGGATGACCGAGCACAGCCGCT
TCCAACGCATCGACGGCCGCTGGTACTACCTCGACGCGGTCTGAGCACTACGCGCTGTGC
GCTGCCAGAACGCGCTGGCCACCGTGCGCGTGCACCTGGTTGCGGCCCCCGTCCTTGGCC
ACATACAGGGCCTGGTCGGCGGCCTTGACCACGGCCATCGGCCGCGGATCCACGCAGCTG
TCGGCCAGCCCGATGCTCACCGTCACCTGCACCACCTGGCCGCTGCCACCGCGTCCGCGC
CGCTGGCGGCCGGCTTCGTCGTCACGGCTGCGGGTGCTGCGGTCGCGAAGCTGCATGCGG
GTGTCCTCGATGCTCTGCCGCAATGCTTCCACGGCATCGACACAGGCTGCCGCCGGCCGG
TCCAGGAACACCACCGCGAACTCCTCGCCGCCATAGCGGAACGCACGGCCACCGTCGCCC
ACCCGCGCCAGCCGCGACGCCACCAGGCGCAGCACATCGTCGCCGGTGTCGTGACCATGG
GTGTCGTTGAATGACTTGAAGTGGTCAACGTCCACCATCGCGATGCTGTAGGTACCGCGT
GCCCGCTGCAGGGTCTCGTTGAACGCCCGTCGCCCCGGCAGGCCGGTCAGCTCATCGCGG
AAGGCCATGTGGAAGGATTCCTGCAGCATCGCGCCCAGCATCAGCAGCAGGGCGGCACTG
CTCAGCGCCGGCAGCAGCACCGGCTGCAGGAAGATCCGCGGCAGCATCCACCACAGGCAC
AGCAGGGCCAGCAGCATTGCCGTGTGCAGTGGCCGCGGATGCCGCCACGCCTGCCAGCCC
AATGCTGCGGTCGCCAGCAGGAACAGCAGCGCCGGCAACTGCGCCAACGCGTTCCAGTTG
GCGGGAATCCAGGCCCAGTGACGGTTCGACAGCAGATCGTGCATCCCCTGCGGCTGCTGT
GCCGCCAGCAGCAGGAAGATCATCAGCGCCGCGCCGCACACTACGCTGCGCAGCAGCAGG
TCCTGGCGTCGGCGTCCGCGTTCCGGCCATAGTGCCAGTCCGGCGAACAGCAGCGGCACC
CACGCCGAGATCGCGTGGAAGCGCAGCGGGGTCAGGGCGTCGACATGGCCGCTGCGCAGG
TAGCCACCGACGTCCCGGTGCAGCAGGGCGAATACCACCGCCACCACCAGCAGCAGGCAC
AACGTGCGCATCTGGTGGTAGAGCAGGGCCAGGCCTGCACCGAGACAGGCCAGCAGCCAG
GGCAGGATGCGCTGCGCCGGGCTGGCGACATCCTCGGTGCCCAGCGCCATCCACAGCACC
AGGACGACCAGCACGGCGGGCAGCACGAACAGGTAATGCGCAGGCTGGCGGAGCGGATGC
AGGGGCACGCGGTAAGTCCAGTGCGGTGACGATGCGGCCGCAACATTGCCGTTAGCGGCG
TCCCCACGCGCTTCTTGAATGCGCGTGCCCGCTGTCATGTGAACGTGGTGATGTGGTGCC
ATGACGTTGCGCTCACCGTCCTGCGCCGATGCTTCCGGCATGGACAGCGTACCCACCGCC
GTCGCTGCCCCGCAGCGCGATCTCGCCCGCCGCTTTGCACAGGTGCGGGCGCGCAGCCTG
CAGCTGGCCGCGCCGCTCAGTGCCGAGGACGCCATGCTGCAGAGCATGGCCGACGCCAGT
CCCAGCAAGTGGCACCTGGCCCATACCACCTGGTTTTTCGAACGCTTCGTGCTGGCCGGT
TTCGCCACCACGCCCGCGCATGACCCGGCCTGGGACTATCTGTTCAACAGCTATTACAAG
AGCATCGGCCCGGCGCATGCGCGGCCGCAGCGCGGGCTGCTGTCGCGGCCCTCGCTGCAG
CAGGTGCGCGACTACCGGCAACAGATCGACATGCAGGTGCAGTCACGGCTGGCAGCCGGT
GACCTCGACGCGCAGGCGCTGCACCACCTGCAGTTGGGTCTGCAGCACGAACAACAGCAC
CAGGAACTGCTGTTGACCGACATCAAGCATGCGTTCTGGTGCAATCCACTGCAGCCACCG
TATCGCGACGACCTGCGGCCCGTCGCCAGCACCGCCACGGCGCAGGGCTGGATCGAATCG
CCCGAACGCATCGTCACCGTCGGTGCCGCGGCATGGCCCCGGCACGCCGCCTTTGCCTAC
GACAACGAATCGCCGCAGCACCGCGTGCTGCTGCCCGCGCATGCCCTGGCCGAGCGTCCC
GTCAGCAATGCCGAGTACCGCAGCTTCATCGAGGCAGGGGGGTACCGCGAACCGCGCTGG
TGGCTCAGCGAAGGCTGGGCGCTGCGAGAAGCCGAAGGCTGGCAGCACCCCCTGTACTGG
GATGATGCCCTGCAGCGCGAGTACACCCTGGGTGGTTGGCGCGAGCTGGATCCGCATGCG
CCGGTCTGCCACCTCAGTTACTACGAGGCCGATGCCTGCGCCCGCTGGGCCGGTGCGCGC
CTGCCCAGCGAGTTCGAGTGGGAAGCGGCCGCCGCGTCGCAGCCCCTGCGCGGTCATTTC
GCCGATGACGATCACCTGCACCCGCAGGCAGCCGGGGGCAGTGGGCTGCGGCAGCTGTTC
GGTGATGTCTGGGAATGGACCGCCAGCGCCTATGGTGCCTACCCGGGCTTCCGCTCTTTT
GACGGCAACCTCGGCGAATACAACGGCAAGTTCATGTGCGGGCAATGGGTGCTGCGCGGC
GGCAGCTGTGCCACGCCCCGTGGCCATGTGCGCGCCAGCTACCGCAATTTCTTCATGCCG
CCGGCGCGCTGGCAGTTCTCCGGACTGCGCCTGGCCAGGGACCTCATATGAGCACGGTGC
ATGACGCGCTGCAGGCGCTGACCGACCTGACCCCCAGCCGCCAGCAGATCCTGGCCGATG
CGCTGGCCGGTCTGTCATGCGCATCGCGGCAGCTGCCTTCCAAGTACTTCTACGATGCCT
GCGGCTCGCGTCTGTTTGAACAGATCACCCAGACCCGCGAGTACTACCCCACGCGCACCG
AGCTGGCACTGCTGGCGCGGGTGCTGCCCGATATCGCGCGCGTGGTCGGCCCGCGCCTGC
ATGTGGTGGAGCTGGGCAGCGGCAGTGGCCGCAAGACCGCGTTGCTGCTGGCCGCGCTGC
AGGATCCGGTGGCCTATACGCCGATCGAGATCTCGCGGGCCGCACTGCTGTCCAGCATCG
ACCACCTGGCGCCGGCGCTGCCCGAGGTCGAGATGCTGCCGGTCTGCGCGGACTTCACCC
GCGCCGTCGCCGTGCCCATGCCCGAACGCGAACCCGCGCGACGGCTGCTGTTCTTCCCCG
GTTCCACATTGGGCAATTTCGCCGAAGCAGAGGCCGTCGCCCTGCTGCGGGCGATGCGTC
AGACGATGGGCCGCGACGGCCTGGCCCTGATCGGCATCGACCTGCACAAGGACACGGCGC
TGATCGAAGCGGCCTACAACGATGCGCAGGGCGTCACTGCGGCATTCACCCTCAATCTGC
TGGCCCGCCTCAACCGCGAGATCGGAAGCGATTTCGATCTCGATGGATTCCGCCACCGCG
CCCGTTACAACACCGCGCGGCTGCGCATCGAAACCGACCTGGTCAGCCAGTGGCCGCAGG
ACGTCCACCTCGGTGGCCGCACCTTCCACTTTGCTGCCGGTGAACCCATCCGCGTCGAGT
ACAGCCACAAGTACACCGATGACAGCTTCGACGCGCTGTTGCAGCAGGCGGGCCTGCAGG
TCGCACAGCGTTGGGATGCCGAAAGTCCCGCCTATGGCCTGCGCCTGCTGCGCGTTGCCT
AGGGGGGACGGCCAGCCGGTGCCCCTTCAGGTTCGGCCGCACTGCTGCCCCTAAGATGGC
CGTGCAACGGCAACACGGAGGACGCCATGCCCATTTTGACCACGCTCGGCCTGGCGGCCG
CCCTCGCGTCGACCCCGACGCTGCCTGCGGCCCCTGCCGCCAGCAACGATCCGGCGTTCA
GCCGCTGCCTGGCGGGCCTGCAGGCCACCGCCGCAACCCAGGGCATCGGCGCCGACCGTT
TCAACGAGATCACCACCGGGCTCACGCCGGACCCGAGCGTGCTCGGACTGCTGGACGCAC
AGCCGGAATTCACCACGCCGATCTGGGATTACCTGGCCGCGCTGGTCGACCTCCAGCGCG
TCGATGATGGCCGCACCCTGCTGCAGCAACATCGCGATCTGCTCGATCGCGTCTCCGCGC
AGTATGGCGTCGACCCGGCCACCATCGTCGCGGTCTGGGGGGTGGAGAGCGACTATGGCC
GCGTCTTCGGCAAGCGCCCGCTGCTGCAGTCGCTGGCCACGCTGTCCTGCGCCGGCCGCC
GCCAGGCCTTCTTCCGTGGCGAACTGCTGGCGCTGCTCAAGCTGATCGACCGCGGCGACC
TGCAGGCCCAGGGGCTCACCGGTTCCTGGGCCGGCGCCTTCGGGCATACGCAGTTCATGC
CCAGCACCTACGCACGTATCGCGGTCGATGGTGATGGCGATGGCCGCCGCGATCTGGTCG
GCAGCATTCCCGACGCGCTGGCGTCCACCGCCAACTACCTCAAGCGTGCGGGTTGGCGCA
GTGGCGAACCGTGGGGCATGGAGGTCCGTGTTCCCCCCGGTTTCAATGCCAGCCAGGCAG
GCCGCACCCAACGTCGAGCCCTCGCCGATTGGCGCGTGCAGGGCGTGACCGCGCTGGATG
GCAGCGCGCTGGTGCCGCCCAATCTGCCGGCCGACGCGCGCGCCGCCCTGCTGCTGCCGG
CCGGCATCAAGGGCCCGGCGCTGCTGGTGTTCCGCAACTACGATGCGATCTACAGCTACA
ACGCCGCCGAAAGCTATGCACTGGCCATCGCCACGCTGGCCGACCAGCTGCGTGGCGGCA
CCGGCCTAGCCACCGCGTGGCCGACCGATGATCCCGGCATCGGCCGCGATGAACGCCGCC
AGCTGCAGACCCTGCTGCTGGCCCGCGGCCACGACATCGGCAGCGCCGACGGCATGATCG
GCACCGCCACGCGCCGCGCGATCCAGGCCGAGCAGCAGCGCCTCGGCTGGGCCAATGCGG
ATGGGCGCGCCGGCCAGCGCATCCTGCGCGCGTTGCAGCAGGAGGCAGCCGCAGGGACGC
CTGCCACCCGCTAGACCTTGCCGATCACAGGCTGGCCGCGACATCATCGCCGCGGTCTTC
AAGGAGCGTCATAGCATGCAGTCGAACCCGGACATCAGCACCGGCCTGTACCACGGGCTC
GAGGCCTGGCAGATACGCACGCCCAGCGCCACCGCGGTCATCAGCGTGTTCGGCGGACAG
CTGCTGTCGTTCATCCCGGAGGGGCAGCCGGACCTGCTGTGGCTGTCGCCAAAACGGGCC
GGGCTGCCCACGCCGATCCGGGGTGGCGTTCCAGTGTGCTGGCCGTGGTTCGGTCGCCAG
GGCCAGGGTGATGACGTGCCGGCACACGGCCTGGTACGCACCGCGCGCTGGGAGCTGCTG
CAGGCCCGCCAGGACGATGACGCTGAACTGGAGCTACAGCTGGCGCCCCTGTCGATTGCC
GAGTGTGGCCTGCGCCTGCAGATGCAGCTGCGCATCGGTCGCCAGCTGCGCCAGCAGTTG
ACCACCGAGAACACCGGCCCGTCCCCGGTGACCTTCACCCAGGCCCTGCACAGCTACTTC
CGGGTGGGCGATGCCCGTCGTGTCGAGGTTGATGGCATCGATGGCCTGCACTATCTGGAC
AAGTACGAGGATTACACGCAGCTGCGCCGGCAGCAGGGGCCCTGGTCGCTGCGTGACCCG
CGCGATCCGGGGCGCAGCGACCGCATCTATACCGGTGCCGGTGGCCACTACGTGCTTCGC
GATCCCGTCCTGCAGCGGCGGATCGAGATCCGCAGCGAAGGCAGCCAGACCCTGGTGGCG
TGGAATCCGGGCGCGGAGGCGGCGGCGAAGATGGCCGATGTCGGCGACGGTTGGCACGAT
TACGTGTGCCTGGAAGTAGCCAATGCCGGGCCGGAGCAGATTGCCCTTGCACCCGGCGCG
CGCCACCAGCTGGTGCAGGTACTGGCCAGTGAACCGCTGCAGGCCGTGGCGGGGTGTTCG
GAGTAACCATGGGATCGACAGGAATGGATGGCATGCAGGACGCACAGTGGTGGTACGCCA
ACAGCAAGCAGAGCGAAGGGCCGGTGGACCTGGCCGGGCTGCGCCGTCTGCAGCAGGACG
GCACGGTAACCGCCCGTACGCTGATGTGGCGGGAAGGAATGGCATCGTGGCGGCCGCTGG
CCGAGCTGGATCCTTCGGTGGCGCCGATGGATCCGACCCCGCCGTCGATTGAACCGGCGC
AGGCCGTCAGCGCCAGCGGCGCATCGACCGCTGATCCGTCCGACCCCTATCGTGCGCCGG
CAGCTTCGCCGGTGGCCGCGACCGCGCCGCAGCTGGAAGGCGACATCGCCTTGTACGCCG
CCGTGGTCGGCGGCAACTTCCCGATCTATCGACAGCGCTGGCGGCTCGACCAGGGCATTG
CCGACGGCAACGGCACCTGGCACTGGCCGGCGTTCCTGATCGGCGTGATCTGGATGGTGT
ACCGCAGGATGTACCGGCTGGCGGCGATCTGGGCCGGCGTGCTGGTGTTCTTCAGCATCG
CCGAGGCGTTGCTGGGCGTTCCGGAAGGCGTGTCGACGGTCATCACCCTCGTCATCAACA
TCACCGCCGCGGTGTATGCCAACCGCTGGTACCTGGCGCATTGCCAGCGTGAGATCGCCC
GCGCGCGCGCGTTGGTGGGAGATGACGAGGCGCGCCTGCGCAGCGAGCTGGCCAGACGGG
GTGACACCAATGCACTGGCAGCGGCGGTGGTGGCCATCGCCGTCGTTGCGGTGATGCTGG
TGGGGCAGGCGCTGGCAGGCTGAGGCCGGGAAGGCTTCAGATCCAGCGGTGGCTGCCGCT
ACCGCGGGATCATCCTGGGCAAGGAATCGCCGACATGAATCATCTGGATACTCCGCCGGT
TTCCCCGGCGGATGACAATCCCTATCTTGCGCCCGCCACAGAGGTGGACGACGCGCCCGC
TCCGTCCGACGCGGACTACCTGAACCTCCTCGTCGGCCCCAACGCGGCGCTCTACCGCCA
GCGCTGGCACCTGGGCAGCCCGGTGCCGAAGCCGCCGCGACCGTGGCACTGGCCCGCCTT
CCTGGTGCCGACGTACTGGCTGCTGCACCGGAAGATGTACCTGGCAGCCATCCTCTTCGA
GCTGGTCCTGATCGGTATCGCGCTGCTGGCGGCCCGCGCCAACCCGCTGCTCACGGTGGC
GTTGCTGGCGGTGCCTCGGTTCGCCATCGCGGTGACCGCCAATACCCTGTACCTGCGCTA
CTGCACGCGACTGCTGGGCAAAGTGAAGGCTGCCCACGCCGGGCAGCACAACCGCATCCG
TGCCGAACTGCAGCGTCGTGGCGGCACCAGCGTGTGGGCGGTGGTGATCGGCATGGCGGC
CAACGCGGTGATCAATACCGTCGCCCGCATGGCGGCCTGATCATGCCGGCCTGATAGGGT
TGCTCAGGCCGCTGTCCGTGCCCGCAACACCAGCAGGCACAGCGCACCGGCCAGCAGTCC
CCAGAACGCCGAACCGATCCCGGCCAGGGAGACCCCCGAGGCGGTGACCAGGAAGGTGAC
GAGTGCAGCCTCGCGGTCGCGCTCCACCGCCAGGGCGCTGGCCAGGCTGTTGCCGATGGT
GCCGAACAGCGCGATACCGGCAACGCAGGCCACCAGCTCCTTGGGGAAGGCTGCGAACAG
TGCGGCCACCGTGGCGCCGAACAGCCCGATGACAATGTAGAAGGCGCCGGCCGCCATCGC
TGCGGTGTAGCGGCGCGCCGGATCCTCGTGCGCATCGCGGCCCATGCAGATGGCGGCGGT
GATCGCCGCCAGGTTCAGTGCATACGCACCGAACGGCGCCAGCAGCGTATTGACTACACC
GATCCAGCCGATCAACGGCGACACCGGGGCGTCGTAGCCGGACGCGCGCATCACCGCCAC
ACCGGGAATGTTCTGCGAGGCCATGGTGACCACGAACAGGGGCAGGGCAATGCCGGCCAC
GGCGGTCCACGACAGCGAGGGCGTCACCCACTGCGGGATCGCCAGTTGCAGATGCACCTG
CTGGGCGTGCAGCAAGCCACGGCTCGCGGCGACGGCGATGCCGACCAGCAACGTGGCGAT
CACCGCATAGCGCGGGAACAGCCGGCGCCCGGCCAGCCAGGTGGCGAACATTGCCAGCGC
GAGCACCAGCTGGGTGTTCATGGCGACGAACACATCCAGCCCGAAGCGCAGCAGCACACC
GGCCAGCATGCCGGCGGCCAGCGCCATCGGTACCCGTTGCATCAGTCGCGCGAAGACCCC
CGAGAAACCCGCAAGCAGGCCCAGCACGGCGGCCAGCAGGAATGCGCCCGTGGCCTCGGA
GAGCGAAGCACCGCCGGCACCCACCACCAGCATCGCTGCACCCGGGGTCGACCACGCTGT
CACCACCGGCACCCGATAGCGCAGCGACAGGCCAATGCAGGTCACGCCCATGCCCAGCCC
CAGCGCCCACATCCAGGAGGCGATCTGCGCCTGGTCGGCACCGACGGCCTGTGCCGCCTG
GAACACGATCACGGCCGAGCTGGCGAAGCCCACCAGTACCGTAATGAAGCCAGCGACGAT
TGCCGGCATCGAAAGATCGCGCCACCACGCGCGCCGCACCTGCATGCTCATTGCCCTGTC
TCCACTGTGCATCCCTGCATTGATAAGGGTTGCGGCGTTGACCGCGCAACGCGCGGGCAA
CGCCGCAGTGATCTTCGAGCGTACGTCATGCGTGATGGCGTGGTGCTTCTGTCATCACGC
TGCAAAAAAAGCCTTGACGAAATCCGCAGGATCTCTAGAATTCGCTCCCTTGCTGCAGCG
CATCGCTTCCCCGGAAACGACACGCGAACAGCGACGCCACCACCGGCGAACGAGTTGATC
GAACGAAGGTGTTGACGGACTCGAAAAGTCCGGCATAATAGGCGGCTCGCAACGACGAAA
GGCCCTCGGGCCCAACGACGAAGCAGCATCGGCAACAACGTCCACTCCGGTGAGACGGCC
TTGAAAAAAGGTGTTGACGAAGCGGAAAAGCCGGCTATAATGGGCGGCTCGCTACGAAGG
AAACTTCGCAGCACACGGGAACGGCGCTGAGGCCACTTCCCCGGATCTTTGAAAGTATGC
GCAGGTATCTTGTGAAGGCGCCTGCAGGAAGGATGATTGTCCATCTTGCAGACGTTTGAT
C
>contig00010 len=146932 cov=33.1 corr=0 origname=NODE_10_length_146932_cov_33.096621_pilon sw=shovill-spades/1.0.4 date=20230425
GTCCGGTTGCGGGAGTGTCCGCGGCATGGATGCCGCGGCCAAGCCCCCATGGAAGGGTTT
ACGGCGTCTCCCGCAACCGGACCCACCCCGCCATCCCTCAGGAAACCCGCTTCCGCTGTT
GCTGCTGCCGGCCAGCGGCCGGCACTACCTACCGCGGGTGCAGGGCTACAAGCCCTGCCG
CCCCTCCCCCTACTTTGCCTGCTCGCAGAACTTCTGCCGGTACTCGAGCGCCTTCGGCAT
CAGCGCCTGCAGGTTCTGGATGCGGGTACCCGGGTTCGGGTGGGTGGAGGCGAACTCCGG
CGGCGCCTGGCCGCCACTGGCCTGGCCCATGCGCTGCCACAGCGGCACCGCCTCGCGGGG
ATCGAAGCAGGCCGCTGCGGCCAGCATCAGCCCCACTTCATCGGCCTGCGTCTCGTGGCT
GCGCGCATAGGGCAGCAGGTAGCCGTAGCCCATCGCCGACATCATCATCTGTTGCTGCTG
CGCATCCATGCCGCTGGCGGCACCAGCCATCTGCCCGATCTGGGTCAGCTTCTGCTGCGC
CATCCGCTGTGCACCATGGCGTAGAAGCGCATGGGCGATCTCATGGCCCATCACCACCGC
CATCGCGTCACGCGTACGCGCCACCGGCACCAGGCCGGTGTAGACCGCCATCTTGCCACC
CGGCAGGCAGAACGCATTGGCCTGCTCGGACGGGATCACATTCACTTCCCACTGGAAATC
CCGCGCGAAATGCGCCGGCTGCACGCCGTGCTCCTGTGCCAGCGCGGTCTCCACCACGTC
CACCTTGGCGATCAGGCGCTGGGCGATGTCGCGCACATCACGCGCGATCGGCGCATTCGG
ATCCATCGGCCGTTCCTGCGACAGGATCTGCTGGTAGGCCTGCAGCCCGAGCGCGGTCTC
CTGGCGCGCATCCAGGCTGCTGTCGATCATCACCTTCTCGCCGGTGTAGGGATCGACCGT
GCGATTGGAGAACCAGTAGAACACCGCATAGCCCGCCGCCAGCAGCAGCACCCACCAGCG
GATGTTGCCGAACAGGCCGCGCCGCTGCGGGCCTTGCGGCGAACGGGAAAAGGGATCGTT
GCGCATCGGTGTCTTCCAGCAGGCCCCGCCGGCCGGCGGGCACGGCGCAATCTTAGTGCG
CGGACGCCAGCAGCGGGTGAAGCCCGATGCTCAGATGCCCCGCACCAGACGGAAGCCGAT
GCGCGCGTTGGTGGTGTCCGAGTCCTGCGATTGTCGCCAGGCCGCACGGGTCTGCTCGGG
CGCATTGGCCCAGTTGCCGCCCCGGATCACCCGCGACCGGCAGCCCGGGTTGAACCAGGC
GACACCATCGGACGGCGCACGCCGGTAGCTGGCATGCCAGCAGTCGGCCACCCACTCGCT
GAGATTGCCGGCCATATCGTGCAGGCCGAAGGCATTGGCCTGGAAACTGGCCACCGGCGC
GGGCCCCCACCAGCCATCGCCATAGCCGACGAAGGCGTTGTGCCAGTGCCGTCCCGAGGG
CGAGACATCCTTGCTGCCGGTGAAGTTGCCAGCGCCGGGCGGCGGCGTGCCGGCGTCGCC
CCACGGATAACGGCCACTGCTGCCGGCACGCAGCGCGTACTCGAATTCGGCCTCGCTGGG
CAGCCGGTAGCTGCGTCCTGTCTGCTCGGACAGCCACGCCGCGTAGTTTTCGGCATCACG
CACGCTCACATGCATCACCGGCGAATTGCCCAGTGCGCGCGCGCCATCGTAATCGGAACG
CCAGTCCACACCGCTGCGGCGGATGAAATTGCCGCTGCGCTCGTCATAGACCACCGAGTG
GCCGCGCCGGGTCGCACGCGGCCGCGCATTGGTCGACTTCACATAGCGCTCGAAATCACT
GACCGTGATCTCGGTGATCGCCATCGCAAACCCGCGGTCGAAGCGCACATAATGCGAGGG
CCGCTCGGCATCGCTGGCACCGGGCTCGGCATCACCCGCGCCCATCTGGAAGCCACCATG
CGGCACCACGATCATCTGCGGGCCGCGCCCGCCATCGCGCATGGCGTCGCTGAACACCTG
CCCGGGACGGAAGCTGCCGTAATGGGTGGCCAGGTCGATGCGTTCGCGCAACTGGGCCAC
CACCGCATCCCCTGGCAAGGCGATGCGCAGGGCCTCGGCCAGCTTCTCGCGCGCCGGCTT
CAGGCCCTGTGGCGTCGCCAGCTCGCGCAGGCCATCATCGCGCAGCTGCAGCAGTGCCGC
CGCGCGGATCTGTTCGATACGTTCGAAGGCATCGGCAATGGCCGGTGATGAGTCACGGAC
CTTGCTGGCTTCGGCCAGCCAGGTGCCGGCGCTGGCAAAGTCACGCACCCGCGCCGCGTC
CTCGGCACGGCGGATCAGGCCACTCTCGGCCGCCGCCAGGCCCTGCCGTGCCCGGCTGTT
GTGTTCATCCAGGGCCAGCGCTTCACGGAAGTTGCCGATCGCTCCGTCACCGTCCTCACC
GATCCGCCCCGAACGCAGGTCTTCCTCGCCGGCACGGTTGTAGGCCACCACGCGCTGAGC
GAGCTCCACCCGTCCCTGCAACGCGCGAACCTTCTCATCCTTCGGCGCCAGGGTCAGCAG
CACCAGTGCCTGGCGGCTGGCCTCGGCCAGCGCCTCGCGCTGCTGCAGCGGCCGGACCAG
CAGGGCATCGGCCTGCTGCTGAAGGCGCTGGCGGGCGCGCTGCAGGCCGTTGCGGGCCTG
GCGGTCATCCGGGTCTTCCTCCTGCACCGCCAGCCACAGAGGAACCGCCGCGTCGGCGTC
CTCGTACAGGCGCCCTTCGGCGAACGCCTTCTCGGCCGCGCGACGCAGCTGGGCCAGGCT
GCGCCCCTGCCGATCGACCCGCGGTGGCGTCCACCGCTGCACATCCTCGGCGGCATCCTC
ACCGGCGATGGTGACGCTGCCCTGCGCCGCCTCCGGCGTCGCGTCCGCCTGCATGCCTTG
CTGCGGCCGTGCGTCTTCGCCAGCAGCCGGTCCCGGCTCCGGCGTCGCCGAGGGCGACGG
CGTGCAGCCGGCCAGGGCCAGGGCGGTGCACAGCACGGACGACAGCGGAAAACGCAAGCA
GGATCTCCTTCGGCACGGATGCGGACCGACGTTAGGCTATTCTCCCCTGCCTGAGCAAAC
CCGAGTAGTAGGCCCTGACCCGTGGCAATCTGGATCACCACCCCCGCCGAGCTGGATCCG
TACTTCCAGCAGCGTCCGGCCCGCATCGGCCTGGACACCGAATTCATCCGTGAACGCACC
TTCTGGCCGCAGTTGGCCCTGGTGCAGATGGCGGTCGGGCAGGACATCCTGCTGATCGAC
CCCCTGATTCCCGGCATGACCGAGGCGCTGGCGCCGTGGCTGGCCGATGAATCGATCGTC
AAGGTGATGCACAGCGCCAGCGAAGACCTGGTCGCCTTCAAGTGGGCCTGCGGCGTGTTG
CCACGTCCGCTGTTCGACACCCAGATCGGCGCCTCGCTGGCCGGCATCGGTGGCGGTATG
GGCTACCAGAAGCTGGTCGCGGAAATCACCGGCGTGGCGCTGGCCAAGGGCGAAACCCGT
TCGGACTGGATGCGCCGCCCGTTGTCCGACTCGCAGCTGCAGTACGCCGCCGACGATGTC
GAGCACCTGTTCGCGCTGCATGACGCCATCGATGCCAGGTTGCAGGCGCTGGGCCGCCAG
CAGTGGCTGCACGACGACGGCGAGCGCCTGCTGGCCAGCGTCGCCAATGACGAAGACCGT
TGGCCGCACCTGGCGATGCGCTCGGCGCAGTTCCTCGACACGGCCGCACAGCATCGGCTG
CTGCGTCTGCTGCGCTGGCGCGATGTGCAGGCACGCAGCAGCGACCGCCCGCGCAGCTGG
ATCCTGGACAACGAACTGGCCGCCACGCTGGCACGCACGCCACCGGCCGATGCCGCCGCA
CTGGGCAAGCTGTTCGAACAGTTCCCGAAGGCACCGCGCAAGCTCGCGGGCGCTGTGTGG
CAGGCGCTGGATACGCCGCTGGCCGATGAGGCCGAAGCACCGCTGGCGCTGCCGGCCAAC
GACAGCAACAAGCAGGCACTGAAGAAGCTGCAGGACGCGGTCGCCGAGCGCAGCCGCGAA
CTGGGCCTGCCGGATGGCGTATTGGCCTCACGCAAGCATCTGGAAAGCTATCTGGAACGC
CGCCAGTGGCCGGCCGCACTGGCCGGCTGGCGCCAGCAAGAGCTGGAAGCGCGGCTGCAG
GCGCTGCTGCCGGCACGCTGAAGCACCGGGCGCCGGACCACGCCGGCGCCATGCACCTTG
AGCCTGCAGGGGCCGTGCTAGGGTTTACCGGTACTGACAAGGAGACGTCGATGCAGACCC
TCAAGATCGCGACCGCCTGCGCACTGCTGCTAACCACGTTGGGCCTGGCATGCTCTGGGC
AGGCCGCACCGCTTTCCTATGCACAGGAAAAGGAGAACACAGCCAAGCTGGTGGACATCA
TTGACGGTGCCACCCGCGACGGTCTGGTTGCCGTGCTGGTGCCGGCCCCGTATGTCGTGC
ACAACGGCGGGCCAGGCATCGGCTCTCCGGTCCCCGGCTTTCATCTGGGCAAGCGCTCGA
CCGACCTGCCCGGGTTCTCGACGCGGGTGTCCTTCCAGCACAAGGACATTCCCTCCCAGG
GCTATGTGCAGCTGTTCAACACCAACGAACTGGAAACCGGCCCGCAGCGGACGGTGTTGA
TGGACGTGTTCGAGGTGCATCTGATTCCGCCGGGCACCTATCTGCTGAACGGTGCGGAGA
ACTACCGCCTGAACACCCGCGTGGCCAAGCTGAAGCCGCTGGGGGCTACGGACGAAGTAT
CGAAGGACATCGGCGCCACCCGCCTGGCCGACGTCGATTACCGTTTCTATTCCTGGAAGA
AGGTCTGGGTACCACCCGGCGTCCTGACCGATCAGCACTCCCAGCAGGTCTGCATCTCGG
TGCATGTGGCCTCCGGCAACTGCGTGGCATGGGGCACCCAGAACTACGAAACCTCGCGCC
CGACCGAAGGCTACTGGGATGACAGGATCGTCCCTGAAGACATCCCTGCCGTACGCATCC
AGGCGGTCATTGCCAAGGCCCACGCGCCACTGGCCTTCACTGCCCGCGAAGGGCAGATCC
TGCTCAGCCCCTTCATTGTTGCCGCCGACGGCGATATCGATTTCAACGCGAACGACTGCG
CACCGGTCGACAAGCTGACGGGATGCGCCCTGCGCCGCTTCACGGTGCACTACCAACCCG
CGCCGCTGGACGCTGCACGCAAGCACATCGCAATCACCTCGCGCGGCCTCAACGGCAAGC
AGCGCAAGGTACTGGAGCGGATGGAGGCGATGCAGCTGCAGGTGCTGGGCCCCAGTGCGC
CGTCCGATGCAGCGCTGGGCAAGGGCGTCAGCGCCACGCCGTGAGCACGGATGATGCCGA
GCAACGAAAAACGGCGCTCGATGAGCGCCGTTTCCGTTACACGACGGGGTAAGCCTTACC
AGTTCATGTTCAACGAGACACCGACGGTGCGCGGTTCGTTGTAGACCGCGGCCATGTAGT
TCTCGATCACACCCTTGAGGTTCTTCTCGTTGGTGATGTTGCGCGCGAACAGCGCCACTT
CATAGGCACCGTAGTTGCCCGAGTAGCCGATCTTCAGGCCGCCCTCGAAATCACCCTTGG
AGTTGAACTCCTTGCTGTCGTACAGCACGAAGCTGGTGTAGCCCTGCTTGTTCCAGTCGG
TGGACACGAACATGGTGCCCGCGTCGCTGACCGGGAAGTCGTAGCGGGCGGCCAGGTTGA
CGTTGTACTTCGGCGCGTTCGGCAGCGGGTTGCCGTCGATCTGCGCGAAGGTGTTGGCAC
CGACCTTGATGGTCGGGTCATTCACCGTGCACACCACCTTGCCGTTGAGGCCGCAGACCT
GCGCGTAGACGCGCTTGTCCTTGATCTCGCTGTGCAGCAGGCTGACGCCGGCGCTCAGGG
TCAGGTTCGGGATCGGGCGCAGCTCCATGTCCGCTTCGAAACCGTAGGCCTTGGCCTTGT
CGGCATTGAACAGCACGCCGTTGCCGTCCGAATCGTTGCCGTTGAGCTGGATGTCATTGA
CGGTGTAGGTGAACGCAGTGGCGTTCAGGCGCAGGCGATTGTCCCACAGGCTGCTCTTCA
CGCCGGCTTCCCAGGACAGGATGGTCTCGGAATCGGCGGTGGTGAAGTCGGCATTGAACA
CCGCCGAACGGCCCTGGATGGTCGGGCCGCGGAAGCCGCGTGCGACCTTGGCATAGACGC
TCACGTCCGGCGTGATCTGGTACATCGCGCTCAGATCCCAGCTCGGGGTGGTGTCGGACA
TCTTGACGTCGGTGCGGCCCTTGTAGGTCACCACGCCGGCGGCGGTGTCAGCGGTCTTCA
GCAGGCGGGTGTGCTTCTCGTCCTTGGTCTGGCGCAGGCCGGCCGTGACGGTGAACTTGT
CGGTGAAGGCGTAGCTCAGCTGGCCGAAACCGGCCCACGAGGTGTTCTTGTTGCGCAGGC
GCACCCAGTTGTTCGGGTTGCGGGCCGCGCCCTGCAGGAACCATGCACGCTGGTAGAAGT
CGGTGGTGTCGCTGCCGTTGAAATAGAACGCACCGGCCTGCCACTGCAGGGCGCTGTCGT
CATGGCTGGCCAGGCGGAATTCCTGGGTCCACTGGTCCAGGTCGCGGATGCGGCCCATCG
ACTGGCCGTAGCCGTTCGGCACGCCGTTGACCGGGAAGTTCACCGCCGCGCCGCCGTCGG
TATCACCACGGCTGTAGCCGGAGGTGGTCTCATAGGCGGTGATCGAGGTGAAGTCGATCG
CGCCGAAGTCGTAGCGTGCCTTCACCGAGCCGCCGTAGGTCTTGTAGGCCTGCGGGTTGT
TGCCGGCTTCGTCGTAGGCGACCTGGTCGCGCGGCACGTCGGTCTTGTTCGAGCCCTTGG
TCAGCGCACCACGCAGGAACAGGGTCGAAGTGCCTTCGTAGTCGCGGGCGTGGGCCGAGG
CCAGGATCGAGAACTGGTCGCTCGGGGTCAGCAGCAGCTGCGCGCGCACGTTGCGGTCAT
CGAAGCCGCCCATGGCGTTCTTCTTCGGGCTGACCGTGCCGTCAGCGCTCGGGCCCTTGT
AGGTGTTGTCGACGTAGTCGTCGCGGTGCTGGTACAGCGCCGACACGCGGAACGAGGCGA
TGTCGTTGATCGGGCCGCCAAAGCCGCCGTCGATCGACACGCTGTTGTAGGTCGCATAGC
TGGCGCTGACGCGGCCGGTGTAGTCCTGGGTCGGCTTCAGCGTGTCGAACTTGATGATGC
CGGCGGTGGTGTTGCGGCCGAACAGCGAGCCCTGCGGGCCGCGCAGCACTTCCACCTGGT
CCACGTCATAGACCGGGTTGGACTTCAGCACCACGTGCTCCAGCACCACATCGTCCTGGA
TGATCGACACCGGCTGCGAGGCACCCAGGTAGAAGTCGATGTTGCCCAGGCCGCGGATAT
AGAAGCGCGGGAAGATGCGGCCGGTGGTGGTTTCCGCATACAGGCTCGGCACGCGGCCGG
ACAGCGCCAGCAGGGTGTCGTCGCCGCCGGCGGTGAAGTCGCGCATGCGCTCGCCCTGCA
CCACGCCCACCGAGACCGGCACTTCCTGCAGGTTCTGCTCGCGGTGCTCGGCGGTCACGG
TGATCGTGTCCAGGCCCGTCGGGGTCGGCGCGCTGTCCTGCGCGGCGGCACCAAAGCTGC
CGACCAGGGCCAGGCCGGCACAGGCCAGGGCCAGCGGATGGCGGCGGAAGGAAACGAAGG
AAGACGACATACCCGACAGGCGGCGGGAATCGGAATGGGAGGGCATGGAATGCTCTGAGG
AGGCGTCCGTGCGGCCTGCGCGAGCCGGGCGGCAAAAAGGAGGAGAACTGCGCAAGCCGC
CATTATCCCCCAAATTGTTACGATTTCGTTGCGCGGCATCCGGCCCCGACAAACCGGACG
GTTTCGGCACAGTGCACGCCTTCATGCCACGCCGTCCGGCACATCCCGGATCGGCTTGGC
AAGGCGCAGCCAGTTGGCTACACTGAAGCCCTGCCGTGGGGCCATAGCTCAGCTGGGAGA
GCGCGTCGTTCGCAATGACGAGGTCAGGAGTTCGATCCTCCTTGGCTCCACCACTCATTA
AGAAGACCCGCCGATCGTCGCGATCTGCGGGTTTTTTCTTGCATCGATCACGGGTCAGGC
AGGTTCCTGATCCCCGTCCTTGCGGCGTGGACCACGCGAATGCGTATCACGCACCTGCTG
ATCGCGCTGCCCCGGCCGCTGCTTTGCCACGTCCTCCTGCGCCCTGTCCTGACGGCTTTC
CTGTACGCCCTGTTTCGGATCGCCAGGGTCTTTGTCGCGCTCGCTCATCGAAGTCTCCTG
TGCCGGCGAAGGCCGATCAGGACTTCACGCTAGAGGCTGCGCAGTGATCCGCAGGTCAGG
CCCGCGCGAACAGCGTGTGCAGTTCCGCTTGCCGCCGCAGCTCACGGCTCTGCAGAATCC
GGACCAACATGCCCAGCCAGTCCGCGATGTCACCTCCTGCCCAGCACGCCGCGCGTACGC
TGCCAATGCGCCTCGATCCAGCGGACGGCAGCATCCAGCTCGGCCACCTGACGACGTTGA
TCTGCCCCACCCTGTCACTGGAGGAGGCGCGCATCGCCTTCGCCATGCTGATGCATGGCG
AGCGCGATGCCGGCACCGGCTATCACTGGCTCAGCCTGCACCGGCTCAGTCTGGGCGGTG
CGCCCGCCGGCATCAGCCTGTGCTTCCACGGGCAACAGCTGGACATGGTGAAGATCAGCG
TCGACCTGCCGGGTGCGACACTGGAAGACGGCTGGCCGACCCAGGTCGCGATCGATGCCG
AAGTCGCTTTCATGCGTCGCACCTTGGCCACGGCTCTGGGGCGCAAACTGGCAGGTGGCC
GCGCCCGGTTCGAGTGGGGCGAGGCATGGGCCCGGTTCGACCCGAAAGGCTTCATGGCCA
GCAGCGGTATCCGCTACACGCCGCGCTCATGACGCCGCTCAGGTACGGGTGATCGACACT
CCACCTTCAACACGCATCGCGGTACCGGTAACGAAACTGCTTTCATCGCTGGCCAGGAAC
AGCGCCGCGTTGGCGATCTCCTCCGGCTCGGCCATGCGCTTGAGTGCGTGCAGCGAGCGC
ACGAAGTCGCGGGCATCGCCGGTGGGTGCGGCCTGCCGGCCCATCTCGGTATCGGTACCG
CCAGGCAGCAGCACGTTGCTGCGTACGCCACGCGCGCCGTACTCGGCGGCGATCACCTGG
CTCAGGCCGATCAGTCCGGCCTTGCTCGACGCGTAGGCGGCCATGCCCGGGAAGCCCACG
GTATGGCCGACAAAGGTACCGACAAACACCAGCGAGCCACCCCCGCGTGCCAGCAATGCC
GGCAACTGCGCGCGTGCGGCATGGAAGGCGGCGTCGAGATTGGTGGCCATCACCTCGCGC
CACGCATCCGCCGGGAACTCTGCTGCCGGCACGCCGGGGCCGAGCATCCCGGCATTGTTG
AGCGCGATGTCCAGGCCTCCGAATGACTGCTGGGCCAGATCGACCAACGCCTGTGCCGTG
CCCGGCTCGGCCACGTCAGCGGCATGCACCACCACCTCGCCGCCGCCGGCACGGATCTGC
TCGGCCAGTGCGTGCAGCGGTTGCGGCCGCCGCGCATTGAGCACCAGTTTTGCCCCTTCG
GCAGCAAAGCGCAGCGCGCTGGCACGACCAATGCCAGCGCTGGCACCGGTGATGAGGGCG
ATCTTGTTGTTCAGGCGCATGAGGGTGGTACCGGTTGTGGAGTGGCCGCCACGATGCCGC
GCCTCCGGCCCACCAACACTCCGTTTCCGGGCCTCGCGGCCAAGTGCAGGAAACGGAGTT
TCCGCAGAACCAGCACGTGCCAGAATCCGCCCATGGACAGCACCGCCACCACCGCCCTCG
ACGCCCGCGTCGAACGGGTCTGCCGCCATCTGCAGGCCAGCCTCGACGAGCCCTCGCTGC
AGGAGCTGGCCGACATCGCCGGCTGCAGCCCGACGCGCCTGCATCGCCTGTTCAAACAGG
CCACCGGGCTGACCCCCAAGCAGTACGCTGCCGCGCTGCGCGCCGACCGCCTGCGCACCG
GGCTCGAACAGCAGGAGCGCATCACCGATGCCTTCCACGATGCCGGCTTCGGCTCCAGCG
GGCGCTTCTACGAGAACGCACCAAAGTTGCTGGGCATGACTCCCAAGCAATGGCGCGCAG
GTGGTCGCGGCGAAGTCATCCACTTCGCGCTTGCCGAAAGCTCACTGGGCAGCGTGCTGG
TGGCCAGCAGCGGGACCGGCGTGGTCGCGATCCTGCTCGGCGACGATCCGGAGGCGCTGC
TGCAGTCACTGCAGCAACGCTTCCGCCAGGCCGAACTGGTCGGTGCCGACCACGGCTATG
AGCAACTGGTGGCACAGGTGGTGGGCCTGGTCGAGGATCCCTCGCGAGGCGCCACACTGC
CGCTGGATATCCGCGGCACCGCCTTCCAGCAGCGGGTATGGCAGGCACTGCAGCAGATTC
CGCGCGGCCAGACCGCGTCGTATGCGGATATTGCCGCGCATATCGGTGCACCACGCTCGA
GTCGTGCGGTGGCACGTGCCTGCGCGAGCAATCCATTGGCGGTAGCCGTGCCCTGCCACC
GCGTGGTGCGCCGCGACGGTGACCTGTCCGGCTATGCCTGGGGCGTTGCGCGCAAGCGCG
AACTGCTGCGCCGGGAAAAGGTCGCCAACGGCTGACGCCACCCGATAGCCGCCGACCTTG
GTCGGCACACCCAGCTTCCGGTAGTGGCCGACCTTGGTCGGCACACCCGCCAAGCACTCA
ATCCAGCTTCACCACCAGCTTGCCGAAGTTGCGCCCCTGCAACAGCCCGAAGAACGCCTC
CGGCGCCTTCTCCAGACCTTCCACCACATCCTCGCGGTACTGGATGCGACCCTCGCGCAG
CCACTGCAGCATCTCGCGTTCGAAGTCCGGCCACAGGTGGTTGAAGTCGTGCACTATGAA
ACCACGCACGGTCAGGCGCTGGCGCAGGATCTGGCTGAACAGTGACGGCAGCCGATCCGG
GCCAGGCTGCTCGACGCCCTGCTCGTTGTAGGTAGCGATGGTGCCGCAGACCGGAATGCG
GGCGAAGTCGTTGAGCAGCGGCAGCACCGCATCCAGCACATGGCCGCCGACATTCTCGAA
GTACACGTCGATGCCCGCAGGCACTGCCGCGCGCAGCTGGTCCGCAAAATCAGCCACGCG
ATGATCCAGCGCCACGTCCACGCCCAGCGTCTGCAGATAGGCACGCTTGGCCTCGCCACC
GGCGATGGCGACCACGCGCGCGCCCTGCAGCTTGGCCAGCTGCGCCACGGTCGCGCCCAC
CGGCCCGGTCGCGGCGGCTACCACCAACGTCTCGCCCGGCTTCAGACGGGCGATTTCATG
CAGGCTGGAATAGGCGGTGAAACCGGGCATGCCATATACCCCCAGCGCCGTACTGAGCGG
CAGCCCGGCCGGATCCAGACGACGCCCCAGCGCCTTGGCCGGCAGCACCGCGTGGGTCTG
CCAGCCCCCCGGCGCCAGCACCAGCTCGCCTGCGGTTACGCCCTCGGCCTTGGATTGCAG
CACCTCGGCCACGGTCTGGCCTTCCATCACCGCCCCTACCGCCACCGGCGCGGCATACGA
CGGGCCCTCGTCCATGCGTCCTCGCATGTACGGGTCCAACGAAAGGTAGCGGTTGCGCAG
CAGCACTTCGCCATCGGCCAGGGCCGGCAGCGCAACCTGTTCCAGGCGGAAATTGGCTGC
ACTTGGCGCCCCCTGCGGACGCGAGGCAAGCACGATGCGGGACGCGGTGGAGGAATCGGA
CATGGCCAGGTCTCTGCTGTTGCCAGCATCGGGAAAGGACTGCCGACACTACGCTGCGGC
AATCCCCGATGGCGGCCACGAAAACAGCGTTCCATTGCCCGGACCCGCGCGGGTCCGGCG
CACCCCCTGCCCTTGCAGCTTTGGCGAACGCGGCGACCTGCTGATTTCCACCGCAGACGA
CAATCGATGGGGCACGCCCCGCCCCACAACGGAGGATCAAGCACTTGCGAGCGCGGAGAG
GGCAATGTGAAGAAATCTTGGCAAAACGCTTGCCGAAGGCAGCCGACCTCCGTAATATAC
GCGTCCTTGGCAGCGACCTCGCTGCAACGAAACATGTGGCCGAGTAGCTCAGTTGGTAGA
GCAGGGGATTGAAAATCCCCGTGTCGGCGGTTCGATTCCGTCTTCGGCCACCACTTTCGA
AGGCCTGCAGAAATGCGGGTCTTTTTTTTCCGGAAACCGCACTCACCGCGGTAGCCACAC
AATTTGGCCGAGTAGCTCAGTTGGTAGAGCAGGGGATTGAAAATCCCCGTGTCGGCGGTT
CGATTCCGTCTTCGGCCACCATCTTCAGAGACCTGCAGAAATGCAGGTTTTTTTTTATTC
GCGCTTCGCGCAAGCGGCGACCACCGTGGCTCGGTTGACGAAACATTTACACCGGCACGG
GCCGCGGCACCTACGCTCCAGACTCCTGCCTGGAGCCTGCCGATGCATCTGCGCCCCGCC
CTGCTCGCCTGCCTGCTGCTGGCCGCCTTCCCGGTGATCGCCACTGAACCGGTGCGCGCG
GTCGAGCACCTGGACATTGATCGCTACGCGGGCCAATGGCACGAGATCGCGCATCTTCCA
GTCTCGTTCCAGAAGCAGTGCGTGGGCGACATCACCGCCAACTATGGCCTGCGCCGCGAC
GGCCGCATCAGCGTCACCAATGCCTGCCGCAAGGGTGACGGCGAGCGCGTGGTCGCCGAA
GGCGTGGCACGCCCGGTGGCCGGCCATCCCGGGCAACTGCAGGTGCGCTTCGTCCCCGAC
TGGCTGAGCTGGGCGCCCCTGGTCTGGGCCGACTACTGGGTGCTGGCGCTGGACCCGGAC
TATCAATGGGCCCTGGTCGGCGAACCCGGCCGCAAGTATCTGTGGATCCTCTCGCGCCTG
CCGGAGATGGAGCGCGATCGGTTCGAACAGTTGAAAGCCAAGGCCGAGTCGATGGGGTAC
GACCTCGGGCCACTGCGCCTGATGGCCCCGCTGCGCGATCCCGCGGCCGACTGAACCGCT
TCGCATCCGGCGCATCGTGCGCGCGCCATCCGGCGTTGTGCATGCCCGACCGCCATCTTC
ACGCGCTACCCTCTGCGGACGGGTCGCCCCGGGCGATCCATAAAACCATACGCCGTAGTA
TGCTTACCCCAACGCACCCCCTCCAGAGGACTTGCGCCCATGCTCCACCGCTTCCGTACC
GCCTTGATCGTCCTGTGCACCCTCGCCCTTGTTGCCTGCAGCAACGGCATCGTCAAGCGT
GTTTCGGAACCGGCGGCCAGCCTGCAGCAGCTGACCGTGCGTGCCGACGGCAACTGGACC
GTGGCCCTGCGCCTGCAGAACTTCAGCTCGATGCCGATGACCTTCGATGATGTCTCACTG
GCGCTGACCGTCGGCGACAGCGATGCCGGCACCCTGCAGGTCAAGCCCGGCATCTCCATC
GGCGGCACCTCCGCCGACGTCATCAATGTCGACCTCGTGCCCAGCTCGACCGCGCGCCTG
GTGGTGGCCGACGCGCTGGCCAGCAACCGCACCCTGGCCTACGCCCTGAAGGGAACGGTG
GCGGCCACGCCGCAGGAAAAGAAGCAGCGCAGCTTCGACATCAGCAGCCGCAGCACCCTC
AACCAGGCCCCCGGCCTGCCCGGCGTGCTGCGCTGAACCCGCCTTTCGTCGCGGCGCCCG
GCGCCGCTCCCCTCTGCCCTGATCAAATCGAGACGTACCGATGAGCAGCTACACCGCCCC
GCTTTCCGACCTCCGTTTCGCCCTGCACGACGTGCTCAAGGTCGAACCCCTGTTCGCCCG
CCTGGGCTTCACCGACGCCACCGCCGACGTGGTCGATGCCGTGCTGGAGGAAGCCGGCCG
CTTCAGCGCCACCGTGCTGGCCCCGCTCAACAGCGTCGGCGACGAGATCGGCTGCGTACT
CGACCAGGCCACCGGTGAAGTGACCACCCCGCCCGGCTTCAAGCAGGCCTACGACCAGTT
CGTCGATGGCGGCTGGACCGGCCTGACCGCCTCGCCGGAGCTGGGCGGCCAGGGCCTGCC
GCACACCCTGGGGGTGCCGCTCAACGAAATGATCAACGCCGCCAACCTGGCGTGGGGCAA
CTTCCCGCTGCTCTCGCACGGCGCCATTGAAGCGCTGAAGCAGCACGGCGAGGCGTGGCA
GCACGACGCCTTCCTCAAGCCGCTGATCGAAGGCCGCTGGACCGGCACGATGTGCCTGAC
CGAGCCGCACTGCGGCACCGACCTGGGCCTGCTCAAGACCAAGGCCGAGCCGAACGCCGA
CGGCAGCTACTCGATCACCGGCACCAAGATCTTCATCACCGCCGGCGAGCACGACCTGAC
CGGGAACATCGTGCACCTGGTGCTGGCCAAGCTGCCCGACGCCCCTCCGGGCGCCAAGGG
CATCTCGCTGTTCGTCACCCCGAAGTTCAAGGTCGACCGCGAGGGCAACGTCGGCGAGCG
CAATGCACTGCGCTGTGGCTCGATCGAACACAAGATGGGCATCAAGGGGTCGGTCACCTG
CGTGATGAACTTCGATGGTGCGCAGGGTTATCTGGTCGGCCAGCCGCACAAGGGCCTGCA
GGCCATGTTCACCATGATGAACACCGCGCGCCTGGGTGTCGGCCTGCAGGGCATCGGCCT
GTCCGAGCGCGCCTACCAGAACGCACTGAAGTACAGCCGTGAGCGCCTGCAGTCGCGCGC
CCTGAGCGGCGCCAGGTTCCCGGACAAGCCGGCCGACCCGATCCTGGTCCACCCGGACGT
GCGTCGCATGCTGCTGACCGTGAAGTCGCTGGTCGAAGGCAGCCGCCTGCTGGCGCTGCA
TGCCGCCACCCTGATCGACATCGCCCACCACGCCGAGGATGCCGCCGAGCGCGAGCGCGC
CGACACCCTGGTGAGCTTCCTGACCCCGATCTCCAAGGCCTGCCAGACCGAATGGGGCAT
CGAGAACACCTACAACGCCCTGCAGTGCTTCGGTGGCCACGGCTACATCCGCGAGCACGG
CATGGAGCAGCTGGCCCGCGATGCACGCATCACCACGCTGTATGAAGGCACCACCGGCAT
CCAGGCGCTGGACCTGATCGGCCGCAAGACCGCATCCAGCCAGGGCGCCGGCCTGAAGCT
GATGCTGGCCGAGATCGAAGCCTTCGCCAAGGAACACGAGGGCAACGAAGCGCTGGCCGA
GTTCATCGGCCCGCTGCGCGCCAAGGCCGCCGAATGGGGCAAGCTGACGATGGACGTGCT
GCAGCGCGCGGCCGCCAATCCCGACGAACTGGGCGCGGCCAGCTACGACTACCTGTTCTA
TTCGGGTTACGTGGTGCTGGCCTACTGGTGGGCCCGCAGCGTGGCCGCCGCCGATGCCAG
CGCGCACGGCGCCGCCTTCGCCCAGGGCAAGCGCGAGACCGCACGGTTCTACTTCGCCCG
CGTGCTGCCGCGCACCCTCAGCCACGCCGCCGCGATCCAGGCCGGCGCCGCGCCGCTGAT
GGCCATGGACGACGAGCGCTTCGGCGCCTGAGCCGGGCTTCGCCCGGCACCCGCGGTAGT
GCCGGCCGCTGGCCGGCAACCGCAATAGCAACAGCTGGATCCCGGTGGATGGCGGGGCGG
TGTGGGCTGGCAGGACACGCCGTAAACCCCGCTCCGCGGTCCGGCCCAGCCGCTGGCGAC
TGTGCCTTCGGGCGCTTGCGAAGCAGTGCTTCGCAAGCAAAGCGCCCTCACCCCTGGGGG
CTCGATGGCGCCCTCCATGGCGCCAACGGTCCTGCCAACCCACACCGCCCCGCCTCTGAC
AGTTCCCCGCGATCTGCGTAGATCCACGCCACGCGTGGATGGAAACCACCGAAATCCATC
TGGGGAAAAGCCCCCCTTTGTTAAGGGGGGCGCACCGACAGGTGCGGGGGATAGGAGGAA
TGCGCGGACCTGAATCATTGCGATTTGGGTTTCGCCCTCCGGGCGATACCCAAATCGCAA
TGATTCAGGTATAAGCTGTTCTCCCGATGGAGACAGACACTACACGCTTGGGTCTGATCG
AAGCCGGAGCTCCGTTTTCTGCTCCGGGCGCCGAAGCATCGCCCAACGCCACGACGCTGC
ATCGCCCCGGTTCGGTCCGGCTGCTCTCGCTTGATGCCCACGGACGCGTACTGGACTGGA
TCACCTGGCAGGATGCGGCCTGCCTCTACGCCCGCGAGGCGGTGGCCTGGACGCTCGGCG
ACCCCTGCCTGCACATCCACGGCGGCACCAACCGTTTCAGCGGCCTGCAGAGCGGCATGG
ACCTGCACCCGATCATCGCCGCCCGCGGCCACGCCCGCTCCCGTGCGATCGACCCGACGC
CGAACCTGACCAACCAGGCCCTTTTCGCCCGCGACGCCCATCTGTGCATGTACTGCGGCC
AGCAGTTCAGCCGCCCCACGCTCACCCGCGACCACGTCATGCCGCTGTCCAAGGGCGGCC
TGGACTGCTGGGAAAACGTGGTCACCGCCTGCTTCCACTGCAATTCGCGCAAGAGCGACC
GCACCCCGCAGCAGGCCGGCATGCCCCTGCTGGCAGTGCCCTACCGGCCCAGCTGGATCG
AGCACCTGATCCTGTCCAACCGCAACATCCTGGCCGACCAGATGGCCTTCCTGAAGGCGC
AATTGCCCAAGCGCTCGAAACTGAGCACCTGAACGCCTGAAAATGCAACCCTCACCGTCC
TGTCACGGACGGCGGCGTTTGCTTGCCCCACCCCCGTTTGAGGGCGAAAATGGGCGTTCA
GAAAAAGTGCGAACATGATGATCGACTCTGCCCGCTATCCCCGCCTCGCGCGCATCCAGA
CGCCGGATGACCTGCGCACGTTCGACGAATCCGAATTGAGGGCGGTTGCCGACGAACTGC
GCGCCTACCTCATTGAATCGGTGGGCAAGAGTGGCGGCCACTTCGCCGCCGGCCTGGGCG
TGATCGAGCTCACCGTGGCCCTGCACTACCTGTACCAGACACCGCACGACCAGCTGGTCT
GGGACGTCGGCCATCAGACTTACCCGCACAAGATCCTGACCGGCCGCCGCGACGAGATCC
ACACCGTCAAGCAGAAGGACGGCATCGCGCCGTTCCCGAAGCGCGAGGAAAGCGAGTACG
ACACTTTTGGTGTCGGCCACTCCTCGACCTCGATCTCGGCCGCACTGGGCATGGCCATCG
CCCGCCAGTCCGAAGGCGACGACCGCAAGATCGTGGCGGTGATCGGTGACGGCGCGATGA
CCGCCGGCATGGCGTTCGAAGCGCTGATGCACGCTGGCGGCATGGAGCCGGAGCCAAACC
TGCTGGTGATCCTCAACGACAACAACATGTCGATCTCCGAGGCCGTGGGCGGCCTGACCA
AGATGCTGGGCCGCGCCACCGGCAGCCGCACGCTCAACGCGCTGCGCGAAGGCGGCAAGA
AGATTCTCGGTGACAAGAAGAACAATCCGGCACGCTTCGTGAAGCGCTGGGAAGAACACT
GGAAGGGCATGTTCGTGCCTTCCACGATGTTCGAGGAAATGGGCTTCCACTACACCGGCC
CGATCGACGGCCACGACATGCCCGCCCTGCTGTCCACGCTGAAGACGCTGCGCGCCTCCA
AGGGCCCGAAGCTGCTGCACGTGATGACCACCAAGGGCAAGGGCTACGAGCCGGCCGAAG
GCGACCAGATCGGTTACCACGCCGTGGGCCCGTTCGATCCGGACAAGGGCCTGGTGGCCA
AGGCCGGTGCCAAGAAGCCGACCTATACCGATGTGTTCAGCGACTGGCTGTGCGATGCCG
CCGCCGCCGAGCCCCGCCTGTACGGCATCACCCCGGCGATGCGCGAAGGCTCCGGCCTGG
TGCGTTTCAGCAAGGAATACCCGCAGCGCTATTTCGACGTGGCGATTGCCGAACAGCATG
CGGTCACCCTCGCCGCCGGCATGGCCACTCAGGGTGGCAAGCCGGTGGTGGCGATCTACT
CGACCTTCCTGCAGCGCGCGTACGACCAGCTGGTACATGACGTGGCGATCCAGGACCTGG
ACGTGCTGTTCGCGATCGATCGCGCCGGCGTGGTCGGCCCGGACGGTGCGACCCATGCCG
GCAACCTCGACCTGAGCTTCCTGCGCTGCGTGCCCAACCTGGTGGTGATGGCACCGTCCA
ACGAAGCCGAGTGCCGGCAGATGCTCAGCACCGGCCTGCAGCACCCGGGCCCGGCCGCCG
TGCGCTACCCGCGCGGCACCGGCACCGGCGTTGCAGCCGGCACCGACCTGTCCACCCTGC
CGATCGGCAAGGGCGAACTGCGCCTGCAGGGCAGCCGCATTGCCCTGCTCGCCTTCGGCA
GCACCGTGGCCGCCGCCGAGCAGGTCGGCCGCGAACTGGGCCTGAGCGTGGTCAACATGC
GTTTCATCAAGCCGCTGGACCGCGAGCTGGTGCTGGCTGTCGCCGCCCAGCATGAGGGCC
TGGTGACGATCGAAGACAACGTGGTGGCCGGTGGCGCCGGCTCCGGTGTTGGTGAACTGC
TCAATGCCGAAGGCGTGCTGCGTCCGATCCTGCACCTGGGGCTGCCCGACAGCTACCAGC
ACCATGCCAGCCGCGAAGACCTGCTGGCCGAAGCCGGCATCGACGCCGCCGGCATCCGCG
CTGCTGTGCTCAAGCGCTGGCCGCAGCTCGCCGCAGGTACCCCGCCGCTCAGCGCGGCAG
GCTGAGGCCGATCACCACCCGGTAGATCCACACAGGGCGCAATGGGCGCGGACAGCGTCC
GCACCCTCCAGGCTCGCAACGCGTAGATCCACGCCATGCGTGGATGATGGAATTCCGGGT
GCCTGCCTTGGCAGGCACCCGCGCTCAGCCGTAACTGACCGCTTCGACGAACGCGCCGCT
GGCTTCCACGCGCACGGCCGCACGCTGACCGGTGTCGACAAAGTGCAGGCGGGCCAGAGT
CTCGGCGAAGTCGTAGGCGCGGGCGCCATCGCGGAACTCGATCGGCTCCGGCCGGTCCGG
ATGCAGCACGCGCCACTGGCGCTGTTCGCATTGCAGGCGGATCAACATGCAGCTCACTCC
TTGAGACAGCGTATCGACGGCGGAGGGATGCCCATGCCGGTTATGGCACACGGCACCGCT
GGAATTCAGGGCATGCAACATGCCCTGATCGCAGACAATACGGCGTTCAAAATGTGAGCT
GTATCAGATTATTCTGATTTTCATGGGCTGAACCCGTAAAGGTCAGTTCACCTGGAACTG
CGCCCGGCAGCCATCACTCACCCAGATGCCGCGGCGATCCCAGCCCCAGCTCTGGCCTTC
GATGCAGGCGCTGCGCGAGTCCTGGCGGATCAGGCGCACGCCCCGGCGGATGCGCGCATC
GCAGTACTCCTGCCGATGTCCATTGGAATGGCAGGTGACCACATCGCCGCCGCCCCATCC
GTTGCCATTGCCATTGCCCCAGCCGCCACCATTGCCACCCCAGCCGCCACCGCGGCGATA
TTCACCGACGAATTCGGCACGGCACCCCTGTGTGACCCAGACGCCGTTGCGCGACTGGCC
CCAGGTCTCACCTTCCACACAGGGCGAACCGGACAACTGGCGGATCAACCGCGCGCGGCC
GTCCAGGCGGCACTCATTGCTGCGGTTCTTGACCGACTCGCAGCGCACGATGCCGCTGCC
ATCGCGGCCACCATAGCGGTCGTCGTCATAGCCGTAGCCATAGCTCTGCGCCTGGGCGCC
GCCGGCCGCCGCCAGCATCGGCAACAGGGTGCAGGCCAGGGTGCGCCAAGTGAGTGCGTT
GCCCATCGAAATCTCCAGATGAATACGATGGCGCAAGCATCCGGGATTCACGGCCCGGCG
CACAGAGGGGAGCGCAACGGCAGTTTTTCCCCATTCAAACAACGCAACCGGACCTGACTG
CGTCACGGTTGCTGGCGTCACTCTCCGACGTGAAGCGCGTCTACCGTATTGCCAAGCGCC
GCGACCCGCACCGTGCTGCGCTGGCCGGTGCGGCGGTGATGCTCCAGGGCCAGCGCGGCG
GCGGCGTCAAAGGCGTCGGCGCCACGTGCGTAGCGGGTGGCCTCGCGTGCCTGCGGGTGC
AGTACGGACCAGCGCTGGGCAGTGCATTGGACGGTGATGACCATGGGGAGGCTCCTGCGG
ATAGAGGGTGCGGTGGCAGGCAGACGTGCCGCTCGCCGTTACACCATCAGGCTAGCGACC
GCCTCCGGAATGGCCTATCAGATTTGTACGAAAAGTCCGCGCCAGTGCGTCAGAACCCCG
CCCTCATCACATCCCTGAGTCCGTTTAGCTCGTTCATTCCGTGATCCTTGTCACGGAGTC
AGCTGGGCTTCACACTACCATCATCAACAGGGGCCCCTTCCACATGCGCACCTTCTTCTC
GCACCAGCGTTCGACGTTGCTGAAGTTCTATTTCGTGGCCAGCTATCTGATTCTGATCGA
AGAGTTGGTCCGCGCCGCCGTGCATTGAGCGCTTGCTGACGGGCTATTTGCGACAGAAAA
TGTTGCTTTACGCACGGAGCTCGCGCATGAAGGTGCTTCTTCTGATTCCAGCGCTGCTGG
TTCTGGCCGCATGCGCGAGCCCGGACAATGCAGCCCCGCGTGCCGACGGCAAGCCTTCGA
CCACCATGCCCAAGGTAGGCGGCGATCGCGACGCGCACGGCTGCATCGGCTCGGCCGGCT
ACCAGTGGTGCGAGCACAGCCAGCGCTGCGAGCGGCCCTGGGAGCTGGCACAGGCACACG
GCCTGGCCAACAGCGCCGAGGCGATCGACGCGTACTGCGCCACGCCCGCCAGCCCGGCGC
GCAAGTGAGCACGACCCGTCATGGCTGAGCTAAGTCCCCTGCCCGACCTCGCCCGTGGCC
GGTATCGCCACTTCAAGGGCGGCGAATACGAAGTGATCGACATCGTCCGCAGCAGCGAGA
CGCTGGAACCATTGGTGCTGTACCGCGCACTCTACGGCGAAGGTGGCCTGTGGGTACGCC
CCTACCCGATGTTCGTCGAGCAGGTCCCAGGCAAACACGGCCCGCAGGCGCGTTTCGCAC
GCATCGACGATTGATCCGGCTCCCACCGGGCGGTGACCGATGATCGCGCCGGTGACGCGA
TCCGGCTGCGCTACAATCATACCGTCCAGTCGGTTTCTTCCCATCATGGCCCCGCCCCCT
CCCCGCTCGCGGCGCAAAGCGCCCGACAGCGTGCGCCAGTCATTGCTGCACGCCACCATC
GCCGTGATTGGCCAGAACGGGCTGGCGGCACTGACCGTGCAGGATGTCGCGCGCGTGGCC
GGGGTCAGCAAGGGCGCGTTGTTCCACCATTTCAGCAGCAAGCAGGCACTGGTCGATGAA
GCCATCGGCGCACTCATCGGCGAATTCGAGGCGCGTGTGCGCGCGCTCCTGCAGGACGGC
ACGCCCGGCCACGGCTGCTTCAGCCGCGCCTATGTGCGGGCCAACTTCGAGCACCTGTTG
CAGCAGGAACAGGACAACGACATCGGCCTGACCCTGGGCAACCTGATGGAGCCGGCCCTG
CTGGCGCACTGGCGCGACTGGAAGCGCGCGATGCTGGCCGAGTTTCCCGGCGAAGCCGGC
GATCCGCGCCTGTACGCGGCACGCTGCGCGGCCGATGGCTATTGGGCCACCGCCTATGGT
CGGCCGCTGGACGAAGCAGAGCGCCTCAATGCGCTGGCGATGGCCGAGCAGGCCCTCAAG
CTGTGCGACCCGCAGTGACCCGGAGCCCGCGATGAACCCCTATATCTACCTGGCCGCCGC
GATCCTGCTGGAAGTGATTGCCACGTCGCTGCTGAAGGCCTCGGACGGCATGAGCCGGCT
GTGGCCGACACTGGGCGCGCTGGTCGGCTACGGGCTGTGCTTCTACCTGCTGTCGGTCAC
CATGAAGTCGGTGCCGACCGGCATCGCCTATGCGATCTGGTCCGGCGTCGGCATCGTGCT
GATCTCGCTGATCGGCCTGGTGGTGTTCAAGCAGCGGCTGGATGCAGCTGCGCTGGCCGG
CATCGCGCTGATCTGCGCCGGCGTGCTGGTGATCAACCTGTTCTCGCGCAGCAGCGCGCA
CTGAACGCGCTGCTGCGCGACAGGTGCTAGCTGACCTTCTTCGCCACGCTCATGCCGATC
AGGAACAGCACCACGGCAATGATGATGCCGGCCCAGAACAGGAATTTGGCGATGCCCACA
GCGGCACCGGCGATGCCGCCGAAGCCCAACACGCCGGCGATGATGCCGATGATGGCGAAA
ATGATGGCCCACTTGATCATGTCAGTCCTTACCCCGCAGGGAACGCAAACGGTGTGATCA
GGCTAGGCCGCAGCCGATGCGGCAATCGTGAAAAGGCCGCGTGTGCGGCGTGAATCAGCG
CGGCCGGAAGCGCAGCAGCGCCACCGCGAAGGCCAGGAACACGCTTCCCACCAGCCGCTC
GAACCAGCGCCGTGCGAATGGCTTTGCAAGCCAACGACGCAGGCCGTGGCCACCGGCGGC
GTACATCACGTACCAGAACAGTTCGCAGGCCGCGAAGGTCGCCACCAGCACGCTGTACTG
CACGGCCTGGCTACGCGACGGATCAACGAACTGCGGCAGGAACGCCGCGGCGAACAACAA
CAGCTTGGGGTTGCTCAAGCCAACCCACAGGCCGCCACGGAATACCGTCGCTGCGCCATG
TACCGGCGCCAGTGTGACCTCGGCAGCATCGGCCACCGCGGGTGCCGGGCGGCAACTGTC
ACGCCACGCCTTGATGCCAAGCCAGGCCAGGTAGGCCACACCGAGATAGCGCAGCACTTC
GAACAGCATCGGCGAGGAGTGCAGCAACGCGCTCAGGCCCGCAGCGGATGCGGCCAGCAC
CAGCAGCATCGCCAGCAGGCAGCCGGCCATGGCCGGCACGCTGCCACGGAACCCCAGCCC
GACGCTGCGCCCGAGGATGTGCAGCATGTTCGGCCCGGGCGTCCCGCACAGCACGAAGAC
CGTGGCCAGGAACCACCACCAGGTATGCAGGGCCATTGCCGGTTTCCACTTCAGAAGACG
GCACCAGCATAGGGCACCCATGCAGGACGCGGCACATACAGCGGGCGGTGGATGCGACGG
TTACAGATGCCGGCGCCCGTGCACGGCAGCGCCACTGCCATCTGTGCTGCAATGGCCGTC
TCTGGCTTGGAGCAGTGCATGAAGACCCTTGGCCTGATCGGCGGCATGAGCTGGGAAAGC
TCGGCGCAGTACTACCGGCTCATCAACGAGGCGGTGCGGCATCGCCTCGGTGGCGCGCAT
TCGGCGCAACTGCTGCTGTGGTCGGTGGATTTCGCCGGCATCAAGCAGCTGCAGCACGAC
GGCCAATGGGATCTGCTGGGCAACCACATGCTCGATGCTGCACGGCGGCTGCAGGCCGGT
GGCGCCGAGCTGCTGGTGATCTGCACCAACACCATGCACACGCTGGCCGGCCGGATCGAA
GCCGGATGCCCGCTGCCCCTGCTGCATATCGCGGACCCGACCGCCGCGGCGATCCTGCAG
GCCGGCATCCGCAAGGTGGGACTGCTCGGCACCGCCTTCACCATGGAGCAGGCGTTCTAC
CGCGACCGGCTGCAGGACCGCTTCGGGCTGGAGGTACTGGTTCCGGAGGCCGATGATCGC
CGCAGCGTGCACGACATCATCTACCAGGAGCTGATCTGCGGCGTGGTCAGCGAGCATTCG
CGGCAGGCATACGCCGGCGTGATCGCGCGCCTGGTTGCACGCGGCGCCGAAGCGATCATC
CTCGGCTGTACCGAAATCATGTTGCTGGTCCGCGCCGAGGACAGCCCGGTGCCGCTGTTC
GACACCACCACCCTGCACGCCCTGGCGGCGGTGGATGCGGCACTGGCCTGACCCTGCGCG
CTGTCAGTCTTCGCCCTGCACTTCCAGTGCGGTGATCAACCAGTCGACCACGGCCTGCGA
ATCACACAGGAAGAAGATGGCATCGCCCGAACGCGCCTCAGTCAGCAGCCGATAGACGGT
AATCGCCACTGCCGACTGGTTGGCGATGAACACCTCCGGGCTGCGCGGTCCCTCGCTGTG
GCCGGCCACGGCATGCAGCGCCTTGCGCGCAGCCACGGTGGCGGGCGGGTCCGCGCTGCG
GGCCAGTTCCGGCCCGCGCAGGCCCCACGCAATGAACACATGCTTGCCCTTGAACGTGGT
GTCCAGGACACGCACCTGCCCGGCCTCTGCGCCAGCCGAGCGATGAATGACGGTACTGCT
GATCAACGCAACCCCCTGTGGTCGTCGTGGTCCGCGCATCCTCCTCCACACGCCGGCTGC
ACGCCAGTGACGGCAGCCACAGGCTGGGCCGGCAAGCGTGGGAGAGATGTAAGAAGGTGT
AAGCCGATGCGATCGGATGTGCCGCGATGATAAGGGATGTAAGGCTCTGCATGGGCCGGT
GCACACTACTAAATCCCCACTGAGCCAACGCCGGAACGATCCGTTCCGAGGGCCCCGGGC
TGGTCCATTCTTGCGGCCCGTTCCCCTGCCGAGGCCCCCCATGACCCATCGCCTGCTGCT
GCCGATTGTCCTCCCCACCCTGGCCCTGCTGCTGGCCGCCACCACGGTGGCCGCCCAGGA
TTACGACAGCGATCCCATTGCGCCGCTGCGCTGCGAATCGCAGTTCAACAAGACCCAGCA
GTGCCCGATCGAAGGCCGCATGCGCCTGGCCAGGCAGCTGTCGGTCACCCGCTGCGTAGA
GGACCAGAACTGGGGCCAGAGCCGCCGCATGCTCTGGGTCACCGACGGCTGTCGCGCCGA
GTTCGTGGCCGACGGACAGGGACGCGGCCGCTGGCCGGGGCGCGGCCGTGACCGTGACCG
CGATGACGATGGCGAGCGCCTGGTCTGCGAGTCCTACGAGCAGAAGGACAAGGAATGCCG
CATCCGTGTGCGCCACGAGGTACGCCTGGTCAAGCAGAAGTCGGTGACACCGTGCGTCGA
GGATCGCAACTGGGGCTGGGACCGCCGCGGCGTGTGGGTCAGCGACGGCTGCCGTGCCGA
GTTCCGTGTGTATTGACTGCCGACCACACGCTGGCTGTGGCGGATGCGCAGACACGGCCG
ACGCGATCGATAGACTGGGCGCACCCAGCCCAGGAGCCTTCGATGGTGCCGCCCGATCCC
TCCTCGACGATGTTGCACATCCGCGAGGCAATGCCCGCCGACGTTTCCGCGTTGATCGCG
CTCGACAGCGTTGCGGTCCACGATCCGCAACGCGCACGGCAGATCAGCGACTGGCAGGCC
AATGGTGGCATGCACGTGGCCGAATGGGCCGGCCAGCTGGCCGGTTACCTGGCCATCCAC
CATCACTTCTTCGGCGAAGCCTTCGTCGAGATGCTGATGGTGGCGCGCGAACAACGCAGC
CAGGGCGTCGGCGCCGCCCTGCTGCGCCATGCCATCGCGCTGCACGGCCACGGCAGGCTG
TTCACTTCGACCAATGCTTCCAATACCGGCATGCAACGCCTGCTCGCCGCTTCGGGTTTC
ATCGACAGCGGCATCGTGCACGGATTGGACGAAGGCGATCCGGAACTGATCTACCGCTTT
GCCGGCAGCTGATCGAGATACGTGGTCACCTTTGCATCCAGCAGGTCCATCAACAGCGGA
TCCATGCAGCGATAGTCGTCGGGGATATCCAGGCAATGCAGGCGCTTGTGTTCCAGCAGG
CGCGCATAGGCGGCCTGCAGGCGATGCTGGTGCTTGGCCTCCATCACGAAGATGACATCG
GCCCAGCGGATATCCGCCGGGCCGATGGGGCGTCGTGCATGCGGGCTGGTGCCGGCCGAC
AGCGCAGCGAAGCCGGGTCGCCGTCGCCACATGGCTTCGGCGGTCGGGCTGCGCAGCTGG
TTGCGGCTGCAGACGAACAGCAGGTTGATCATTCCTGTTCCTGCAGTTGGCGGGCGCTGA
GGACCGGATAGGTGAAGCCCAGCTGGCGTGCGCGCGCGAGCTTGGCATCGCGCGTATACA
GCAGCTTCCAGTTCTTCTCGGGCTTGTAGCTGTAGGCGGTCGTGGCGCGGTCGCCACCAC
GGTTGCGAGCCTGGCTGCGACGCCAGGCACGGCTTCTTGCAGAATCCATGATGTGTTCTC
GTGAGTACCGGGTTCAGCAGCCGCGGTAGTACGAGTGGCGCGCAGCATACACCGCACGCA
CAAAAAAGCCCACGCATCGCTGCGCGGGCTTCTTGATTCATCACAGTGGTCGGGACGGCC
GGATTCGAACCGACGACCCTCTGCCCCCCAGGCAGATGCGCTACCAGGCTGCGCTACGCC
CCGACTGATGCTGCGATGTGCCCGCCACTGCGGCGGGCCGTGAAGTATAGCGGATTACGA
TGGAAATGGGATCAGCGGCGCAGCAACTGCAGCACTTCTTCCAGCTCCATGCGCACCTGC
TTGATGATCTGGTTGCTCAGCGCCGATTCCTCGCGGGCATCGGGGCCGTCCAGACGCAGG
CGTGCACCACCGATCGTGTAGCCCTGTTCGTACAGCAGGCTGCGGATCTGCCGCACCATC
AGCACGTCGTGGCGCTGGTAGTAGCGGCGGTTGCCTCGGCGCTTGGCCGGCTCAAGGCTG
GGAAACTCGGTTTCCCAGTAGCGCAGGACATGCGGCTTGACGTCGCACAGCTCGCTGACT
TCACCGATGGTGAAGTAGCGCTTGGCCGGGATCGGCGGTAGTTCGCGGTTACTGCCCGGA
TCCAGCATAAGCTTCCACCCTCTCCTTGAGCTTCTGGCCCGGACGGAAGGTGACCACCGT
ACGGGCGGAAATCGGAATTTCCTCGCCGGTCTTGGGGTTGCGACCCGGGCGCTGGTTCTT
GCGCCGCAGATCGAAATTGCCGAAGCCCGACAGCTTCACCTGACGTCCCTGTTCCAATGC
TTCACGCAGCACATCGAAAAACGCGTCGACGAATTCCTTGGCTTCCCGCTTGTTCAGACC
GACTTCGTCGAACAGCTTTTCCGCCATCTCCGCCTTGGTCAATGCCATTGCCTGCTACCC
CCGAGTGCTGCCCGCTCAGCCGCGGATCCGGGCGTGGTGTTCACGCTCGATGGCAGTGAC
CGCCTCGGCCACCACCGCATCCACGTCGCGGTCCGTCAGAGTGCGCGACTTGTCCTGCAA
AATCAAGCCCATAGCGAGACTCTTGAATCCCGGCTCGACGCCCTGGCCGACGTAACGGTC
GAACAGGTTCAGGTCGCGCAGCAGCGGGCCGGCGGCCTGGCGGACGGTGGCCGCCAGATC
GGCCCAGGCCACCTGTTCAGGCACCAGGAACGCCAGGTCGCGACGCACCGCCGGGAAGCG
CGACAGCTCGCCGGCGCGCGGCAGTCGGCGGGCCGTCAGCGGCTCCAGGTCCAGCTCGAA
GGCGTAGACGTCGGCTTCGATATCCATCGCCCGGGTCAGTCGCGGGTGGATCTGGCCGAT
CCAGCCGATCGCCACGCCATCGCGGTACACCTCGGCCGAACGCGCCGGGTGACCGTAGGC
GCGGACGGACGGGCGGAACTCCAGCTGCGCGCCACTGGCGGCCGCCAGCGACTCCAGGTC
GCCCTTCAGGTCATGGAAGTCGACCTTGCGGGTCGGCAGGCCCCACTGCACCGCCTGCGC
CTCACCGCAGACCGCAGCGGCCACGCGCGGGGTTTCCAGCGGTGCCGGCTGGCCGTCTCC
GGCCTGCTGGGCGAACACGCGGCCGAGCTCGAACAGGCGCACACGGCCCAACTGGCGGGC
GGCGTTGCGGCCCAACGTGGCGACCAGGCCCGGCAGCAGCGACGGGCGCATCACCGCCAG
TTCGGCCGACAGCGGGTTGGCCAGCGGCACCAGGCCGTCGCGCAGCTGCCACTGGGTCAG
CAGCGCGTCGTCGACGAAGGCGAAATTGACGGTTTCCTGCTGGTCACGGGCGATCAGCTG
GCGGCGCACGCTCAGCGCGTCCAGCTGGGTCTCGCTCGGCATCGCCACGCGCGAGGCACC
GCCCGGCAGCGTGGTCGGGATCTGCTCGTAACCGTGGATGCGGGCCAGCTCTTCGATCAG
GTCTTCTTCGATGGCGATGTCGAAGCGGCGGCTCGGCGCGACCACCTGCCAGCCGTCGGC
GGCGGCGACCACGTCCATGCCCAGCGCGCGCAGGATGCGCTCGACTTCCGCATCGTCGAT
GGTGATGCCGAGCACGCGGGTGATGCGGGCGCGGCGCAGCACGATGGTCGCCGGCTGCGG
CAGATCGGCTTCACGCACGGCCTCGGTGACCGGTGCCGGGGTACCGCCGGCCAGGTCCAG
CACCAGGCGGGTGGCGTACTCGATCGCGGTGCGCGGCAGCGCCGGATCGACGCCGCGCTC
GAAGCGATGGCCGGCATCGGTGTGCAGGCCCAGCTTGCGGCCACGGCCCATGATGGCGGC
CGGCGCGAAGTGCGCGGCTTCCAGGAACACGGCGGTGGTCGCGTCGGTGACGCGGGTGTC
GAAGCCGCCCATCAGGCCGGCCAGGCCGACCGCGCGGTCAGCGTCGGTGACCACCAGGAA
GCTGTCGTCCAGCGCAGCATCGCGGCCGTCCAGCAGCTTCAGCGTCTCGCCCGCGCGCGA
ACGGCGCACGGCGATGCTGCCCTGCAGGGTGCCCAGGTCGTAGGCGTGCATCGGCTGGCC
CAGCTCCAGCATCACATACTGGGTGATGTCGACCAGCAGCGAGACTGGACGCACGCCACT
GCGGCGCAGGCGCTCGGCCATCCACAACGGGGTCTTGGCGGCAGCATTGACGCCTTCGAT
GACACGGCCCAGGTAACGCGGCGCTTCGGCGCCGGCGTCGAGCTGGATGCCCAGCTCACG
GCTGCCGACTGCCGGAATGGCGTCGGCAGCGAAGTCCAGCACTTCACTGCGGGTGGCGGC
GGCGACGTCGTAGGCGATGCCGCGCAGGCTGAAGCAGTCGGCGCGGTTCGGGGTCAGCTT
GATCTCGATGCTGGCATCCGGCAGGCCCAGGTACTCGACCAGGGTCTGGCCGACCGGTGC
GTCGTCGGGCAGTTCCAGCAGGCCGGAAGCATCGTTGTCCAGGCCCAGTTCCTTGGCCGA
GCACAGCATGCCGTTGGACTCGACGCCACGCAGCTTGGCCGGCTTGATTTTCAGCTCGCC
GATCTGCGCACCGACCATCGCCAGCGGCGCGACCAGGCCCGGGCGCGCGTTCGGGGCGCC
GCACACGATCTGCAGCAGTTCGCCCTGCCCGGCATCAACCCTGCACACCTGCAGGCGATC
TGCTTCCGGATGGCGCACCGCATCGACGATGCGTGCCACGACCACGTGGTCGAGGCCTTC
GCCCAGCGCGGTCACGTCTTCCACTTCCAGGCCGATGGCGGTCAGCACTGCACTCAGTTC
ATCGCGCGAAGCGCCGGTCGGGACGTGGCTGCGCAGCCAGTTTTCGGAGAATTTCATGGT
GTCATCCTGGTGGGCCCGGCGCATGCGCCTGGGCCTGCGAATTTGGGAGCAGCCGAGCAT
GGCTCGGCCCTACACGGTTGCGGCTTACGCGAACTGTTTCAGGAACCGCACGTCGTTCTC
GAAGAACGCACGCAGGTCGTTGACGCCGTAGCGCAGCATTGCAAAGCGCTCCACGCCCAT
GCCGAAGGCGAAGCCGGTGTAGCGCTCCGGATCGATGCCGACGTTGCGCAGCACGTTCGG
ATGGACCATGCCGCAGCCCAGCACTTCCAGCCAGCGGGTGCTGCCATCGGGCTGCTGCCA
GGCGATGTCCACTTCCGCGCCCGGCTCAACGAACGGGAAATAGCTGGGGCGGAAGCGCAT
TTCGAAATCGCGCTCGAAGAAGGCGCGCACGAACTCGGCCAGCGTGCCCTTCAGGTCGGC
GAAGGTCGAATGCTCGTCCACCAGCAGGCCTTCCACCTGATGGAACATCGGCGAATGGGT
CTGGTCGCTGTCGCTGCGGTACACCTTGCCGGCGGCGATCATGCGCAGCGGCGGCGCGTG
GTCACCCATGTAGCGCACCTGCACGCCGGAGGTGTGCGTGCGCAGCAGGCGGCCGTCGCC
GAAGTAGAAGGTGTCGTGCATGGCGCGCGCCGGATGGTGCGGCGGGAAGTTCAGCGCCTC
GAAGTTGTGCCAGTCGTCCTCGATCTCCGGCCCTTCCGACAGCTCGTAGCCCAGCCGGCC
GAAGATGCCGGTGATGCGCTCCAGGGTGCGGGTGATCGGATGCAGGCCGGCGCGGTCGCC
GTTGCGACCCGGCAGGGTGATGTCGATGGCTTCGGCGGCCAGGCGTGCATCCAGTGCCGC
ATCTTCCAGCAGCGCCTTGCGCTCGCCGAGCGCGCGGGTCAGCGCGTCGCGGGCCTGGTT
GATCGCTTCACCGGCGGCCTTGCGCTCGTCGGCCGGCAGGGCGCCGAGCTGCTTGAGCTG
CGAGGTGATGCTGCCACTCTTGCCAAGCAGGGCCACGCGCAGCTGTTCCAGCACGTCGGG
GCTCTGTGCGGCGGCCACATCGGCCAGCGCCTGGGTGGTGAGGGATTGGATGTCGCTCAT
GGGGGGCCGGAACTCCAGTCGATCTGCCATCGCGATGCGCGAAGGGCCGACCCCTGTCGC
CACCGCCGTCCCCGCGCTGCCGCCATGGCCTCGCCGGGACCCAAAAAAGAATGGGGAAGG
ACTTGCGCCCTTCCCCATGCATTGCCTTGACCTGACACCGTTCCGAATGAACGGTTACGG
CATCGGGAAGGACTTATGCCGCCAGCGCGCCCTTGGCCTTTTCGGCCAGCGCAGCAAAAC
CGGCTGCGTCGTGCACGGCGATGTCAGCCAGGACCTTGCGGTCCAGGGTGATGCCGGCCT
TCAGCAGACCGTTCATGAAGCGGCTGTAGCTCAGGCCGTTGATGCGGGCAGCCGCATTGA
TACGGGTGATCCACAGCGAACGGAAGTTGCGCTTCTTCTGCTTACGGCCGATGTAGGCGT
ACTGCTGTGCCTTGATGACCGCCTGCTTGGCGACGCGGAAGACCTTGCGGCGAGCGTTGT
AATAGCCCTTGGCGAGATCCAGAATCTTCTTGTGGCGGCGACGCGCCTGTACGCCACGCT
TAACTCGTGCCATTTTTCAGTTCCTCAGAGGTAAGGGAGCATGCGGTCCAGACGGCCTGC
GTCTTCTGCACGGACATGGCCCGTCTGACGCAGATTACGCTTACGCTTGGTCGCTTTCTT
CGTGAGGATGTGGCTACGGTTGGCGTGGCCGCACTTGTACTTGCCCGAGGCGGTCTTGCG
GAAACGCTTGGCCGCTGCCCGGTTGGTCTTGATCTTGGGCATTGCAATGTCCTTGATGGG
ATTTGACCCTGGTTTCTGACTGATCTGGCGGCGGCCTGGGCCGCTCTTTCCGTCCTGCCA
TGATCGGCGTACGACCCGTCCTGGGTGGGTCGAGCCGGGCATGATACAGGCAAAACCGCC
CTGCCACCAGCCCCAGCACCCCTTGCGCCGGCATTTCACCGGCATCCTGCAAAAGCAAAG
GGACGCCAGTGGCGTCCCCTTACCCTGAACCATTCAGCCAGGCGCCCCGGAAGGCGGCCC
GTCAGGCCTCAGGTCTTCTTCTTCGGCGCGATCATCATGACCATCTGACGCCCTTCCAGG
CGCGGACGGGATTCAATGACGATGTCCTCGCCCAGATCGGTCTCGATCCGGTTGGCCATT
TCGCGACCCAGTTCCTGGTGGCTCATTTCACGGCCACGGAAACGGATGTTGACCTTGATC
TTGTCGCCTTCTTCAAGGAACCCGCGCATCTTGCGCAGCTTGATCTGGTAGTCGCCCTCG
TCCGTGACCGGACGGAACTTCACTTCCTTGATCTCGACCTGCTTGGTCTTCTTCTTGGCC
TCGCTGGCCTTCTTCTGCGCTTCGAACTTGAACTTGCCGAAGTCCATGATCTTGCAGACC
GGCGGATCGGCCTGCGGCTGGATTTCGACCAGGTCCAGGCCTTCATCTTCGGCCATGGAC
AGCGCTTCGTCGCGCGACAACACGCCGATCATTTCTCCGTCACTGCCGATCACGCGGACG
CGCGGCACACGGATTTCCTGATTCTTGCGGTTCTGTTTGTTGTCAGGGGTGCTGATATTA
CGTTCTCCCAAGGGTATCGAACCGGTCCGGGTGCCTGTGCCCCCGGACCGGACCTTTGCT
TACGCGCCCTCGGCCTGGAGCCGCTCGATGAAGGCCTGCAGGCTCATGCTGCCCAGGTCT
TCGCCAGAACGCGTACGCACCGCCACAGCCCCATTTTCCTTCTCGCGGTCACCAATGACC
AGCAGGTAGGGCACGCGCTGCAACGTATGCTCGCGGATTTTATAGCCGATCTTCTCGTTA
CGCAAATCCGAGCTGACGCGGAAGCCTTGCTCCGCAAGGGTTTTGGTCACGCCCGAGACG
TAGTCGGCCTGGGCGTCGGTGATGTTGGCCACCACCACCTGGGTCGGCGCCAGCCAGGCC
GGGAACTGGCCGGCGTGGTGCTCGATCAGGATGCCCAGGAAGCGCTCCATCGAGCCGACG
ATGGCGCGGTGCAGCATGACCGGATGCTTCTTCTGGCTGTTCTCATCCACGTACTCGGCG
CCCAGGCGGCCCGGCATCATGAAGTCGACCTGCATGGTGCCCAGCTGCCAGGTACGGCCG
ATGGCATCCTTCAGGTGGTACTCGATCTTCGGGCCGTAGAAGGCGCCCTCGCCCGGCAGC
TCCTGCCATTCCACGCCACAGGCGGACAGCGCCGAACGCAGTGCGCCCTCGGCCTTGTCC
CAGGTGGCGTCGTCGCCCAGGCGCGATTCCGGACGCAGCGCGATCTTGATCTGGATCTCG
TCGAAGCCGAAGTGCTGGTAGACCGCCAGCGCCTGCTGGTGGAACGCGGTCACTTCCGAT
TCGATCTGGCTCTCGGTGCAGAACACATGGCCGTCGTCCTGGGTGAAACCACGCACGCGC
AGGATGCCGTGCAGCGCGCCGGACGGCTCGTTGCGGTGGCAGGAACCGAACTCACCGTAG
CGGATCGGCAGGTCGCGGTAGCTGTGCAGGCCCTGGTTGAACACCTGGATATGGCCCGGG
CAGTTCATCGGCTTGACCGCGTAGGTGCGCTTCTCCGACTCGGTGAAGAACATGTTGTCC
TGGTAGTTGTCCCAGTGGCCGGACTTCTTCCACAGGCTCACGTCCAGGATCTGCGGGCAG
CGCACTTCGCCGTAGCCGCTGCTGCGGTAGACCTTGCGCATGTACTGCTCGACCACCTGC
CACAACGCCCAGCCCTTCGGGTGCCAGAACACCAGGCCCGGCGCCTCTTCCTGCAGGTGG
AACAGGTCCTGCTGCTTGCCGATGCGGCGGTGGTCGCGCATCTCGGCTTCCTCGATGCGC
TTGATGTACGCCTCGAGCTGCTTCTTGTCGGCCCAGGCGGTGCCGTAGATGCGCTGCAGC
TGTTCGTTCTGCGCATCGCCGCGCCAGTAGGCGCCGGAGATGCGGGTCAGCTTGAAGGCC
TTCAGGAAGCGCGTGTTCGGCACGTGCGGGCCGCGGCACATGTCCACGTATTCCTGGTGG
TAGTACATGCCCATCGCCTGGATGTCGTCGGACATGTCCTCGATCAGGCGCAGCTTGTAG
TCCTCGCCACGGGCCTTGAAGATCTCGATCACTTCGGCGCGCGGCGTCATCTTCTTGATG
ACGTCGTAATCCTGGGCGATCAGCTCACCCATGCGCTTCTCGATCGCGGCCATGTCGTCC
GGGGTGAACGGGCGCTCGGAATAGATGTCGTAATAGAAGCCCTCGGCGATCACCGGGCCG
ATCACCATCTTCACGTCCGGGTACAGCTGCTTGACGGCGTGGCCGACCAGATGGGCGCAG
GAGTGGCGGATGATCTCCACGCCCTCCTCGTCCTTGGCGGTGATGATGCGCAGGCTGGCA
TCGTGGTCGATGACGTCACTGGCATCGACCAGCACGCCATCGACCGAACCGGCGATGGTG
GCCTTGGCCAGGCCGGCACCGATCGACTGGGCGACGTCCATGACGCTGACGGGGTTTTCG
AACTCGCGGCGGCTGCCGTCGGGAAGGGTAATGTTGATCATCGCATTGGCTTCGTGCGGG
GCCCGCTGGGCGGGCTGGAAAGCGTTCCCGGGCCATTGCCCGGGCAATAAAAAAGCGCCG
CGAGGGCGCCTGGAACACAGGGCCTTCGGGGGCAGGTCAACAGTGGGCGGTGGTAGTGCT
CATGTCGCACGCTCGGCCGGCGCTGGGCGCGGGCCACCTTGTTCCAGTCAGGGTTCTGCG
ACGATCTTAAACCAGCACACCGGAAAGCCCAAGGCCTACCGTACGGTCCGCTGAATGGTC
CTCGCTGGCGGCGTGAAAACGCAATGATTACCATGTCCGCGCAGCCCGCCCCGTGCCAGC
CTGCCCGCTTCCCCCCAGGACCTCGTGATGCGCCACCCGCTCCGACCGGCTCCCGCCGGC
CCCGCCCGTGCCCCGCGTTCGCTGGCCCGCTGCCATGGCGGCCGCCCGCAATGATCACCG
TCGGCCTTTCCACGCTGGGCTTCTGCAGCCTGGGCATGCTGGCAGCGATGTTCTCGGCAC
TGGCCTTCTATGCCGCCTCGCCGCACTGCCGCTGGCCCCGCCTGCGCCGCGCCGGCCGCC
TCGGCCGCCAGATCGGCCTGGTCGCCGCGGCTGCCGCATTGTGGCTGTGGATGGCCGAAC
TCGGCTTTGCCGCTGGCCTGGTGGCGATGCTGTGCACCTGGATGCTGGCCGCGATGCTGC
TGCCGGCACTGGCCGCCTGGCATCGCCCGGGCACGGAGTCGCCCTGATGTGGCCGCGCGC
CTTCGCCGGCATCGTGGCCGGCTTCTTGCTGGCCGCCGCCGCGACCGGGCTGGTGACGTG
GTTGCCGCCGGGCCCCTGGCAGAACGCGCTGGTGCCCAGCCTGATCACGTTCATCCCGCT
GTGGATGCTGGCTGCCCTGTGGGCGTTCAGCTTCCGCAGCGCGCTGCGCGCCTGGGTGAC
ACTGGCCGGCAGCGCTGCGGCCGGCTTCGCCGTGCTGACGCTGCTGCGCCTGACCGGCGC
GGTGCAATGAGACTCCCCCCATGAAGTTCAGCTCGCAGACCCTGCGTACGTTCACCACCC
TGCACACCTGGGTCGGCCTGGTTGCCGGCTTCGGCCTGTTCGTGGCCTTCTACGCGGGTG
CGCTGACCCTGTTCCACCACGACCTGCCGCTGTGGCAGACGCCCGGTGCAGCCACCGCGT
TGCCGGCGGGCCTGGACGACGCACAGTACCTGCTGGAAGACGTGCTGGCGGCACACCCGG
AGGCCCGCCGCCACGTCGGCATGACGTTCCCCGGCGCCGAACATCCGCAACCCCTGGCCT
ACTGGCAGGCCGACGACGGCAGCTGGCGCTATGCCTGGCCGGGCCAGATCGCCGGCAGCC
CGACGCCGCCACAGACCGGGCTGGCCGAACTGGTCAACGAACTGCACTACAGCCTCGGCC
TGCCGGTGGCCGGCATCTACGTGATGGGCATCGTCAGCCTGCTGTATGGCATGGCGCTGC
TGAGCGGCCTGGTGATCCACCTGCCGAAGCTGTTCGGCGACCTGTTCGCGCTGCGGCCGG
GCCGCAACCTGAAGCAGCTGTGGCAGGACGCGCACAACGTGATCGGCGTGCTCAGCCTGC
CCTTCCACCTGATGTTCGCGGTCACTGGCGCCCTGCTCTGCCTGGTGTTCGTGCAGATGG
CCCTGCTCAATCCACTGATCTACGACGGCAAGGCCCTGCAGGCGGTACCGACTGCAATGG
ACACCGCGCCGGTGCGCGACGCCAGTGGCATCCCGGCACCGCCGGGCAGCCTGCGCCTGC
TGCATGCGCGCGCGCTTGAAGTAGCACGCGCACAGGGCGTGGCCAACTTCGAGCCGGCCT
ACCTGAAGCTGGCCAACGCCGGCGATGCCAGCGCCACGATCGAGATCACGGGCGAATCCA
CCGGCACACTCGGGCCGCTCGGTTCGGTGGCCCTGGACGTGGCCACTGGCAACGTCCTGG
CCTCCCAGCTGCCGGGCCAGCGCGATGCCAACCATGCCACGCTCAGCGCCGCCTATGCCC
TGCACTTCGGCGAGTTCGGCAACGGCGTGGTGGTCTGGCTGTACTTCCTGCTCGGCCTCG
GCGGTGCGTTCCTGTTCTACTCCGGCAACCTGTTGTGGATCGAGTCGCGGCGCAAGCGTC
GCCAGCCGCAACAGCCGCGTGCTGGGGTGAACATGGCACGGGCCACGGTTGGCGTGTGCA
TCGGCCTGTGCGTGGCGATCTCGGTCGCTTTCATCACCGCGCTGGTGCTGGAGCGGTTGG
CACCGTCGGCGGTCGACCATGGCATCCGCTGGGCCTGCTTCGGCAGCTGGGCAGCCTGTG
CGCTGTGGGCTGCACTGCGCCGCCCCGCGCAGGCGGCGCGCGAGCTGCTGTGGACCGCAG
CGCTCAGCACTGCACTGGTGCCGGTCCTGCACGGCGCACTCAATGGTGACTGGCTGTGGC
GCGCCGCCGCGCGTGGCCATTGGCCGCTGTTCTGGGTCGATGCCATCGCGCTGGCCGTGG
CCTTCGGCTTCGCTCGCCTGGCCGTCGCCAGCCAGCGCCGCGCCCGCAACGGCGACCCCA
ACAGCGTCTGGGCCAACTAAGCCTTCACCGGGCATGGCCCGGCGCTACCGCTGCGGGTGT
TCTTCGCCCGGGTAACGACTCACTTCGATCAGGTTGCCATCCGGGTCGCGGAAGTACACC
GATTCGATCGGTCCCAGCGCACCGGTACGTGTGGCCGGCCCCTCCTCCACCACGATGGCC
TGCGCCTGCAGGTGCGCCAGCACATCGACCATTGCCGTATGCGTGACCAGGCACAGATCG
GCACTGCCCGGCGTGGGTCGCAGCGCATGCGGCTGCAGTGGCGCGCTGGCCGGATGCAGG
TTGATCTTCTGCTGGCCGAACTGCAGCGCGGTACGGCCGGCGCCGAAGCGCACGACCTGC
ATGCCGAGCACGCGCTGGTAGAAGTTACAGCTGCGTTCGATGTCGGCGACGGTGAGGACC
AGGTGGTCCAGGCGTTCGAGATGGATCATGCCCAAAGCGTAGCGCCGCCGGCGTCGTCGC
AATGTGCGGTGTCGGGTCGATGGCGTTGCCGCCTGGCGCCGGGCATGGCCCGGCGCCACC
AGTGACTCAATCGCCGATGCGCGCCTTCTGCCACGGGCCGAGCATCGCGTTGAGCAGGCT
GGCCTGCTCGTCGTCGCCGGTCAGCTCCCACATGAACACCCCGGCCAGGCCCTGCTCACG
GGCGAACCGGGCACGCAGGCCGATCGAGCGCGGGTCTTCATAGCTGATGAAGATCTTCTG
CACGGCGTTGTACAGCCACGGGCTCTGCGCCTGCGGCTGCCAGTGCTTCACCCAACCCGG
CTGGTCGAGATAGCGCGCCTTGATCACCCGCCAGTCGCCGGCGTCGGCCGGTGCGCTGTA
GGGCTGATACAGGCCATCCGGCGCATCGCCGGTGACCTTGAAGCCGCGCCCATAGAACGG
CACGCCCAGCACCAGCTTGTCGGCCGGCACACCGTGCTCGCGGTAGTACTGCACCGCGCC
GGCCACGTTGTTCCAGCGCCGCAGCTCCGGCGCCAGCGGATCGGCCGGCACTTCATGCAG
GGGCGCATTGAAGGTCGACACCGATGAGAAGCCGGTGCCCATGTCATAGCTCATCAGGTT
GATGAAATCGAACACCTTGGCCAGCGCCGGCAGGTCGTAGCTCGCCGCCGGATCATAGGG
GCCATCGGTCTGCAGGCGACCGGCGGCCAGCGCGGCGCTCAGCAGCATTGGCTGCCCCAC
CTTGCGCCCGTGCGCGTCGAGTGCCACGCGGAACGCCTGCGCGAGCCTGGTCAGGTTGGC
GCGATCCTGCGGGCGATGCGCCAGCTCCTTCGGCCCGCCACTGACCGGGAACTCCCAGTC
GATATCCACGCCATCGAAGCTGCCGGCATGGTGATCGAAGAACAGTGCCATGCATGAGTT
CACCAGGCGCTTGCGGCTGGCCTCGGTCAACGCTGCATCGGAGAACCCACCCGCACCCCA
GCCACCGATCGAAATCAGCGTGCGCAGGTGCGGATGCGCCTTCTTGAGCTCGGCCAGCGC
GGCGAAGTTCTTCGGCGCTTCCGCGCCGACCGCGCAGCGGCCGTCCTCGATGGTGGAGAA
CGCATAGAACAGATGGGTCAGGCGCTCGGCGGGAATGCTCGACACCGGATAGCGCTCGGC
CGAGCCGCCGGGGTAGTAGGCACCGAAGATCGGCGGCGGCGCCGGCGCGGCGCGCGCAGC
GATGGGCACGGCACCGGCAATCAGCACGGCAAGGACGGCCACGGTCTGGCGGAACATGGG
ATCTCCCGGTTCGAAGGCGCCGCCACGTTAGCAAACCGATGTGGCTGCGGGACGGTTGTC
GCGGCATGTCGTCCCGTGGACAGGCGTGATCCGCGCAACCGTGACAGAACGATGGCCACG
TGGCGGCGCTCACGCACTGCAGCAGGACATGCAGCGACCTGGATGAGCGGCACTGCATGA
CATCAAGGCAAAGAAAAAGCGGGCCGAAGCCCGCTTTTTCATTTGCGGAAGCGTGAGGAC
CGACGGTCCTCACCCACCGCACAATCAGCAGTACCGATTATTCGGCGCTGACGGCGTCGC
CTTCTTCCACGGCCTTCATCGACAGGCGGATACGGCCCTGCTTGTCGACTTCCAGCACCT
TGACCTTGACCACATCGCCTTCCTTCAGCACGTCGCCGACCTTCTCGACGCGATCGCTGG
AGATCTGCGACACGTGGACCAGACCGTCCTTGCCCGGCAGGATCGTGACGAACGCACCGA
AGTCCATGATCTTGGCGACCTTGCCTTCGTAGATGCGGCCCGGCTCGACGTCCGAGGTGA
TCTGCTCGATGCGGGCCTTGGCGGCCTGGGCAGCGATGGCATTGACCGAAGCGATGACGA
TGGTGCCGTCATCCTGGATGTCGATCTGGGTGCCGGTTTCCTTGGTGATGGCCTGGATGG
TCGAGCCACCCTTGCCGATCACTTCGCGGATCTTGTCCGGGTGGATCTTGATGGTCAGCA
GGCGCGGCGCGTAGTCGGACAGCTCTTCACGCGGAGCGGTCAGGCCGTGGGCCATTTCGC
CCAGGATGTGCAGACGACCAGCCTTGGCCTGCTGCAGAGCCTGCTTCATGATCTCTTCGG
TGATGCCTTCGATCTTGATGTCCATCTGCAGGGCGGAAATGCCCTCAGCGGTACCGGCCA
CCTTGAAGTCCATGTCGCCCAGGTGATCTTCGTCACCCAGGATGTCGGACAGGACGACGA
AGCGCTCGCCTTCCTTGACCAGGCCCATGGCGATACCGGCCACCGGCGCCTTCACCGGCA
CGCCGGCGTCCATCAGGGCCAGCGACGAGCCGCAGACCGATGCCATCGACGAGGAACCGT
TCGACTCGGTGATTTCCGAGACGACGCGGATGGTGTACGGGAAGGACTCCAGCGACGGCA
TGACAGCCAGCACGCCGCGCTTGGCCAGGCGACCGTGGCCGATTTCGCGGCGCTTCGGGC
CCATCATGCGGCCGCACTCACCCACCGAGAACGGAGGGAAGTTGTAGTGGAACAGGAAGT
TTTCCTTGTACTCACCGGCAACGGCGTCAATGACCTGGCCGTCACGGGCGGTGCCCAGGG
TGATGGTCACGATGGCCTGGGTTTCGCCACGGGTGAACAGCGAGGAACCGTGGGTACGCG
GCAGCACGCCGGTCTTCACGGTGATCGGGCGGACGGTGTCCAGCGCACGGCCGTCGATAC
GGACCTTGGTGTCCAGCACCGAGTCACGCATGGTGCGGTATTCCAGTTCGCCGAATTCCT
TCGACAGCTCGGCCGGGTTCCAGCCTTCAGCGGCCACGCGACCAGCCAGGGCTTCGAACA
CGTCCTTCTTGATCGCCGAGATGGCGTCGCGGCGCTGCAGCTTGTCACGCACCTGGAAGG
CTTCGCCCAGGCGCGGGCCGATGGCTTCCTTCAGGGCGGAGATCAGCGCTTCGTTCTTGG
CCGGGGCTTCCCAGGTCGACGGCTTGGTGCCGGCTTCGACGGTCAGCTCGTTGATCGCGT
TGATGACCTTCTGCATTTCGCGGTGACCGAAGGTCACGGCGCCCAGCATCACTTCTTCGG
ACAGCAGCGCGGCTTCGGATTCAACCATCAGCACAGCGTTGGAGGTACCGGCGACGACCA
GCTCCAGCTGCGAGTCAGCCAGTTCGCTGACGGTCGGGTTCAGGATGTACTCGCCGTTCT
TGTAACCGACCTTGGCCGCGCCGATCGGACCCATGAACGGGGTGCCAGCCAGGGCCAGGG
CAGCCGAAGCACCGATCAGGGCCGGGATGTCACCGTCCACGTCCGGGTTCAGCGACATCA
CCGTGGCGATGATCTGCACTTCGTTCTTGTAGTCTTCCGGGAACAGCGGGCGGATCGGAC
GGTCGATCAGACGCGAGATCAGGGTTTCCTTCTCGGTCGCACGGCCTTCGCGCTTGAAGA
AACCACCCGGGATACGGCCGCCGGCGTAGAACTTTTCCTGATAATCGACGGTCAGCGGGA
AGAAGTCCTGGCCTTCGCGCGCGCTCTTGGCGGCGACGGCGGTGACCAGCAGTACGGTGT
CGTCCATCTTGACGATGACGGCGCCGCTGGCCTGACGGGCGACTTCGCCGGTCTCAAGCG
TGACGGTGTGCTTGCCGTACTGGAAGGTTTTGGTGATTTTTGCCACGGAGGGTGTCCTTG
GGGATGCTGTCTGCGAATTTGGACCGTCGGCGACCCTTGCCGCCAGCGGGTGGCCGGATC
GTTCCGGCCTGAATCGGGGATTGCGGTACTACAAAACAAAACCGCGGCGCATCGCTGCGC
CGCGGGGGATTCGTTGCTTAGCGACGCAGGCCAAGCTTCTCGATCAGGGCCTTGTAGCGC
TCGACGTCCTTCTTCTTCAGGTAGTCGAGCAGGCTGCGACGGCGGTTGACCATCTGCAGC
AGGCCGCGGCGGCTGTGGTGGTCCTTCTTGTGGGTCTTGAAGTGGCCGGTCAGCAGTTCG
ATGCGGGCGGTCAGCAGTGCAACCTGGACTTCCGGGGAGCCGGTGTCAGCCGCGCTGCGC
TTGTTGTCTTCAATGACCTTCTGGGTGTCGATCGACATTTCTTTTTTCTCTGTGATGCGT
GGCCGGCAGGAACGCGCTTCGCGCACCGCCAGGCTCGCCGTGGACTACGAGGATGAAACC
TGCGCGAGGCAGGTTGCCGGAAAACGGCCGCGAAATTGTAACGGCCGGGGGCGTCCGGGA
CAAGGACCGGGGCTGAACCGGCAGGCCCCGGTCAGAGGTTGAAACGGCGCTGCGGGGCCA
GCAGGCCACTCTCGTCGACCTGGCCCAGGCCCTGGACAGCATCGTCCGGACCGAACACGG
CCACCAGGCCGCGCGGCCAGGACAGGTCGCGCTGGCGCTGGCCCACGCAGAACCGGTGGG
CCTGGTCGGCGTCCAGGTCGACCCTCGGGTATTCAGCCAGGCCGGCCGCCAGCGGCAGCA
GCAACGCGTCCATGCCAGCCTCGTCACCGGCCTCGACCATCGCCCGCAGCTGGTCCAGGG
TGACCATGGCAGGCTCGCGGAACGGCTCGACCCAGAGCCGGCGCAGCGCGCTGATGTGGG
CGCCACAGCCCAGGCGTTCGCCGAGGTCGCGGGCCAGACTGCGGATATAGGTGCCGGAAC
CACAGGTCACGCGCAGCCGCAGCCGTTCCGGCTGCTGCTCCAGCACCTCGATGGCGTGTA
CCTGCACCTCGCGTTCGGGCGCTTCGATGACGTCACCGCGGCGGGCCTTCACATACAGCG
GTTCACCGCCCTGCTTCAGCGCCGAATAGATCGGGGCACGCTGGCGGATGGTGCCGGTCA
GCGGCGCCAGCGCAGCCTGCAGGGCCCCGGTACTGATCGCCGGCACCGGGCGCTGCAGCA
GTACCTGGCCTTCGGCATCGTCGGTATCGGTGGTCTGGCCGAGCACGATCTCGGCGTCGT
ACGCCTTGGCCGAACCCAGCAGCAGGCCGGCGATCTTGGTCGCCTCGCCGAAACACAGCG
GCAGCAGGCCGGTGGCCAGCGGGTCGAGGCTGCCGGTATGGCCGCCCTTCTCGGCGCGGA
ACAGGCGGCGCGCCACCTGCAGGGCGGCGTTGGAGCTCATGCCGGTCGACTTGTCGAGCA
GCAGGATGCCATCCAGGCGACGGAACTGAATTCGGGTCATGACAGGAAAGTGTTGAGACG
GGCCATGCTCGGCTGCCGCAGCGCGGCCTGCATCAGACATCGCGCAGCCGGAATGCAGCA
ACGCCGGGCATGCCCGGCGTCGCGCGGTTATTCTTCGTCGCTCTCGCGACGCTTCTCGGC
GGCCAGCGTATCGGGCAGGTCGCGCAGGATGTTGTCGATGTGCTCACCACGGTCGACCGA
GTCATCGTAGTGGAAATGCAGCTCCGGCACGTGACGCAGCTTCATCGCGCGGGCCAGGTC
CATGCGCAGGCGGTAGCCCAGTTCCTTCAGGCCGGCCACGGCTTCAGCCGAACGTTCCGG
CATCAGCGCGGTGACGAACACCTTGGCATGGGCCATGTCGCGGGTGATTTCCACGTCGGA
CACGCTCACCGAGGGCAACCCGTGCTCGCGCACGGCGTTGTGCACCAGGGTGCCGAGTTC
ACGGCGCAGCTGGGCGGAGACACGGTCGGTTCGATGGAAAGTCTTGGGCACGAGGAGCTC
TTGGTTCAGTTGTCGCCCGACCAACGGTCGGGCACTACCTTTGATTCGATTGTCGCCCGA
CCAACGGTCGGGCGCTACAGGTACATGGTGGGGCCCGACCGTTGGCCGGGCCACCTTGCA
GCATTACAGGGTGCGCGGCACTTCGATACGTTCGAAGCACTCGATCTGGTCACCCGGCTT
GACGTCGTTGTAGGCCTTCACCGCGATACCGCATTCGGTACCGTTGCGGACTTCCTCGAC
GTTCTCCTTGAAGCGACGCAGCGATTCCAGCTCGCCCTCGAAGATCACCACGCTGTCGCG
CAGCACGCGGATCGGCTTGTTGCGCTTGACCACACCCTCGATGACCATGCAGCCGGCGAC
GGCACCCAGCTTCGAGCTGCGGAAGACGTCGCGGACCTCGGCGATACCGATGATCTCTTC
GCGGATCTCCACGCCCAGCAGACCGGAGGCCACCTGCTTCACCTGGTCGATCACGTCATA
GATGATCGAGAAGTAACGCAGGTCGACACCATTGGATTCGATGATGCGACGGGCCGAAGC
GTCCGCACGCACGTTGAAGCCGATGACGGTGGCCTTCGAAGCGGCGGCCGAGTTGGCGTC
CGACTCGGTGATGCCACCCACGCCGGAGTGGATCACGTTGATGCGGATGTCTTCGTTGGA
CAGCGCGACCAGTGCCTGGCTCAGCGCCTGCACCGAACCCTGCACGTCGGCCTTGATGAC
CAGGTTGAGGACCTGCTGGCCCTCGCCCTTGCCCAGGGTCGCCATGATGTCTTCCATGCG
GCTGCCAGCGGTGGCCACCAGGCGCGATTCACGGCGCTTGGTCTCGCGCTGCTGGGCAAC
GTCCTTGGCCAGGCGCTCGTCCTCGACGACCACGAAGTCGTCACCAGCTTCCGGCACGCC
GGACAGGCCCAGGACCTGCACCGGGATGGACGGGCCGGCGAACTCCGGCTGCTTGCCGGT
TTCGTCGAACAGCGCACGCACGCGGCCGTACTGGATGCCGCACACCAGGTAGTCGCCCTT
CTTCAGGCGGCCCTGCTGCACCAGCACCGTCGCGACCGGGCCGCGGCCCTTGTCCAGCGA
CGATTCGATCACCACGCCCGAGGCGCGGCCTTCATCGACCGCCTTCAGTTCCAGCAGTTC
GGCCTGGATCGAGATGGCGTCCAGCAGGTCGTCGATGCCCAGGCCGGTCTTGGCCGAGAT
CTCCACCATCTGGGTGTCACCACCGAAGTCTTCGGCCACGACCTGCTCGGACAGCAGTTC
GTTCTTGACCCGCATCGGATCCGCGTCGGACTTGTCGATCTTGTTGATCGCCACGATCAG
CGGCACACCCGCCGAACGGGCGTGCTGGATCGCTTCCTTGGTCTGCGGCATGACGCCGTC
GTCGGCGGCCACGACCAGCACCACGATGTCGGTCAGCTTGGCGCCGCGCGCACGCATCGA
GGTGAAGGCGGCGTGGCCCGGGGTGTCCAGGAAGCTGATCACGCCCTTCGGCGTATCGAC
GTGGTAAGCGCCGATGTGCTGGGTGATGCCACCCGCTTCGCCGGTGGCGACCTTGGTGCG
GCGGATGTAATCCAGCAGCGAGGTCTTGCCGTGGTCGACGTGGCCCATGATGGTGACCAC
CGGCGGACGCTGGGTGGCTTCGCCCTGGTTTTCACCGGTCGAGGCCAGCAGTGCGTCTTC
GGCGTCGTTGTCGTTGGCACGGATCGCCTTGTGGCCGAGTTCTTCGGTCACCAGTGCGGC
GGTGTCGTGGTCGATGGACTGGGTGATGGTCGCCATCACGCCCATCTTGAACAGCGCCTT
GACCACCTCGCCGCCCTTCAGCGCCAGCTTCTGCGCCAGGTCGGCCACGGTGATGGTGTC
GCCGATCGCCACTTCACGCACCACCGGTGCGGTCGGACGCTCGAAGGCGTGCGGGCCGGC
ATTGTTGCCACCGCGCGACATGTCGCGACGGCCACCGGCCTGGTTGCGCCCGCCCGGACG
ACCCCGGGTGTTGCTGTTGTTGCTGTTGCCACGACGCGCACGGTCGGCGGCCGACAGGTG
CATCTGGCCGGCGAAACGGTCACCCGGGCCACGCTCGTTGCGCGGCGCGCTGCGGTTGTT
GCGATCGTCGTTGCGCGGCGGCGGCGGTGCACCACGCGGCGCAGCCGGGGCTGCGGCCGG
GGTGCGCGGCGGGCGCGGCGCGGTTTCGTCGATCGGAGCACGCTTGGGCTTGCTGGCAGC
CAGCGTCTCGGCCGCCTTGGCGGCAGCCGCAGCTTCCTCGGCAGCCTTCTTCTCGGCCTC
GGCGCGTTCCTTGGCGGCGGCCTCTTCCTCACGGGCACGGACGATGGCTTCGTCGCGCAG
ACGATCCTTCTCGGCCAGGGCCTGCTGTTCGGCAAGGTTGCGGGCGCGCGACTCTTCCAG
CTTGCGCAGGATGTCGGCGCGCTCTTCGTCCGGGGTCATGGCGCGAGCACCATCCTTGAC
GTAGGTACGCTTCTGGCGCACCTCGACATTCACGGTCGTCTTGCTGCGACCGGAATTGAC
CGTCACTTCCTGCTGCTTCCGGCGGTTGAGCGTGATCTTCTTCGCAGACTGATCGGTCTC
TTCCGGGGCCTGCTCGGGCTTGCCGTGCGAACGACGAAGGAAGCCCAGGAGCTTCACCTT
CTCGGAGCTGGTCACGACCTGGTCGGGACCGCTGAACTTCATGCCGGCACCGGCCAGCTG
TTCCAGCAGTTTTTCGACCGGCGTGTTGACCAGTTCGGCAAGCTTGCGGATGGTGGTTTG
CTGCGACATTCGGATCCTATGATCTTGTGGGCGCCCCCCCGCATGTGGAGGTGGCGCGGA
TTCTACGCCCTGAGCGGCTCAGGGCCCTGTTCATTGCCGGCTCATTCGCCGCGTTCCAGT
CGGGCGATCTCCTCGGCTCGGGCGGCCAGGATCAGCGCGGCGGCGCGCGCCTGATCCAGT
CCTTCGATGCCGAAGTCCATGACCTCGTCGGCGGCCAGGTCGGACAGATCCTCGCTGGTA
CGCACGCCGTGGCCGGCCAGCGCGTATGCGGTGGCTTCGTCCATGCCCTTCAGGGACAGC
AGGTCCTGCGCCGGCTGGCCGTCTTCAAGGCCTTCCTCGACTGCCAGGGCCTCATTGAGC
AGCGCATCGCGGGCACGAGCGCGCAGCTCTTCGACGATGTCCTCGTCGAAACCTTCCACG
GCCAGCAGTTCGCCGACCGGGACATATGCGATTTCCTCGACGGTGCCGAAGCCTTCGCTG
ACCAGGATGCCGGCGATTTCCTCGTCCACTTCCAGCTTGTCCATGAACAGCTGGCGGGCC
GCAGCCTGCTCGGCTTCCGACTTGGCGGTGACCTGGTCCTGGGTCATCACGTTGAGCTGC
CAGCCGGTCAGGCGGCTGGCCAGGCGCACGTTCTGGCCGCCCTTGCCGATCGCCTGGGCC
AGGCGGTCTTCGGCAACGGCCAGGTCCATCGAGTGCTTGTCTTCGTCGACGATGATCGAC
TGCACTTCGGCCGGCGCCATCGCGTTGATGACGAAGTTGGCCGGGTTGTCGTTCCACAGC
ACGATGTCCACGCGCTCGCCATTGAGCTCGTTGGACACGGCCTGCACGCGCGAACCGCGC
ATGCCGATGCAGGCGCCGATCGGATCGGTGCGCTGGTCGTGGGCCAGCACGGCGATCTTG
GCGCGGTCGCCCGGGTCACGTGCACAGGCCTTGATTTCCACCAGGCCCTGGCCGACTTCC
GGCACTTCCAGCTTGAACAGCTCGATCATGAATTCCGGGGCGGCACGGCTGATGAACAGC
TGCGGGCCACGCGGCTCCGAGCGCACTTCGGCCAGGTAGCCGCGCACGCGGTCACCGGCG
CGCAGCACGTCGCGCGGGATGCCCTTGTCCTTCGGGATGAAGCCTTCGGCGTTGCCGCCG
AGGTCGACATAGATGTTGCCGCGCTCGGCGCGCTTGACCACGCCGGTGATCAGCTCACCC
ACGCGATCCTTCCACGCATCCACGACCTGCTGGCGCTCGGCTTCGCGCACGCGCTGGACG
ATGACCTGCTTGGCGGCCTGGGCAGCGATGCGGCCGAAATCCGGGTTCTCGATCTGCTCT
TCGATGTAGTCGCCGACCTCGACGCCTTCGGCTTCATCGACGGCATCCATCAGGCGGATC
TGGCGGTCCGGCGATTCCATGACCACGTCATCGGCCACCACTTCCCAGCGGCGGAAGGTT
TCGTAGCTGCCGTCCTTGTGGTCGATGACCACGCGGGTCAGTACTTCCTCGTCGGGATAG
CGCTTCTTCGCTGCCGAGGCCAGGGCGGCCTCGATGGCATCGAAGATCACTTCACGCGGC
ACGCCCTTCTCGTTGGCGACTGCGTCGACTACCAGCAACAGTTCCTTGCTCATTGGCTCA
CTCCGCGCGCGGCTTCTTTGCCGCCGGCTCGTTGGAAGAAGAATTCGTGTTCGGCTTCGG
ACGCTTCGGTGCCGGACCGGTCGGCTTGCTCGGGGCCAGCCCCAGCGCCACCCAGTCGGG
CATGATCCGTGCCTTGTCGATGTTGTCGGCCGACACGACCACTTCGGCCTTGTCGACGAT
GAAAGTGATGGTCCCCGCCGCCTCGTCGGTCGCCTCGATACGACCCTGCAGGCGACGACG
GTTGTCCTGCGGCAGCTTCAGCGTGACCTTGGCCGATTCGCCGAGGTGACGGCCGAACTG
CTCCAGGCTGAACAGCGGACGGTCGACGCCCGGCGAGGACACTTCCAGCGTGTAATTGCC
GCTGATCGGGTCCTCGACGTCCAGCTGCGCCGACACTTCGCGGCTGACCCGCTCGCAGTC
GTCGACATTGATGATGCGCTCGGGCTGTTCAGCCAGCGGCACGTCGATGTAAAGGCGCAG
GGTCGCACCGCCGGGGGCCGGCAGATACTCAACGCCCAGCAGCTCCAGGCCCAGCGACAC
AACGGTCGGGGCGAGCAGATTCGCGATGTCGGTTGCCTTGTCGCTCACAGCCTGCCTTGA
TCTCTATGGTTGGGTGCCGGCCTTGGCCGGCGTGGAAACGTGACGCCCCGGAAACGACAA
AGGGCCCGTTGGGCCCCTTTTCCGGAAAGACTCCGGTGACTGGATTCCGGTTGCAACCTG
CATTGCCTGCCGGTTGCGGCCCTCCTTCCGGGTCCGGACTCCCGCTGGGAGGCCGCCTTC
AGGGGTACTGCTAGGCCGCTGATGATAGCGACTGCACCGCGCTGGTGCAAGGTGCGGACC
CGGGTCAGATCCCTTTTCCCGTGGATAAGGGATCTGACCCCGATCACGCAGAAACAACGC
AGACCCCAAAGAAAAACGCCCTCGAAGCAGGACTTCGAAGGCGATCTCTTTACTTGGTAG
CGGGGGCAGGATTTGAACCTGCGACCTTCGGGTTATGAGCCCGACGAGCTGCCAGACTGC
TCCACCCCGCATCAGAAGCGGAATCATGAGGCATTGCTGCGAAAAATGCAAGCTTTCCCT
CATTCATCGAACCGGTTGGCGCCGATCCGACGTTGGTAGCGGGGGCAGGATTTGAACCTG
CGACCTTCGGGTTATGAGCCCGACGAGCTGCCAGACTGCTCCACCCCGCACCGGAAGTGT
TTGAACTGCTGCCCTGCTCTTTCGAGGAGGACTACCGCAACGATGTTCTGGCTGAACCGC
TGCAGTGACAACTCAGGCTGCGCATATTACACGAATCGCGCAGCTTTGTGTCAACTTTCA
TGCAAGATGCGCAAATGCCTGCTGGCACCAGACCATGATCGGGTTCCAGGCCAGGCCCAG
CGCGAGCAGCGCCAGGGCATTCACGCCCAGCACCACGCCCAGCACGCGGTCGTTGCTGCG
CGGCATGGCCTCGCCCACCGGCTCATCGAAGTACATGACCTTGATGACGCGCAGGTAGTA
GAAGCAGCCGACCACGGCGCACAGCACGCCGAGGATGGCCAGCCACAGCAGGCCGCCGTT
GACGGCCGCGCCCAGCACCGCCAGCTTGGTCCAGAAGCCCAGGAACGGCGGGATGCCGGC
CAGCGACGCCATGATGCACAGCACCAGGCCGGCCATCCACGGGTTGCGGGCGTTCAGGCC
CTTGAAGTCCTCGATGTTCTCGGCTTCAAAGCCGGCACGCGACAGCGCGATGATCGCGCC
GAAGGCGGCGGTGGACATGATCGCGTAGGCCAGTGCGTAGAACAGCGCGGCGGCGTAGCC
CTGCGAACCGCCACCGGCGATGCCCATCAGCAGGAAGCCGATGTGCGAGACGGTGGAGAA
CGCCAGCATGCGCTTGAGGTTGCTCTGCGCGATGGCCATCAGGTTGCCGATGACCAGCGA
TACCGCGGCCAGGCCGGCGATCAGCAGCTGCAGTTCGGTCGACAGCGGACCCACGCCCAT
TTCCAGCAGGCGGTAGGCCATGCCGAACGCGGCCAGCTTCGGCGCCGAGCTGATGAACAG
TGCGATCGGTGCCGGGGCACCCTGGTACACGTCCGGCAGCCACATGTGGAACGGCGCGGC
ACCCAGCTTGAAGGCGACGCCGGCGATCATGAACACCGCACCGGTGATCAGCAGCACGCG
CTCTTCCGAGTGCGGGATGGCCTCGCGGATCACATCCAGGTGCAGGCTGCCGGTGGCGCC
GTAGATCAGCGACATGCCGTAGAGCAGCAGGCCCGAGGCCAGCGAACCCAGCACGATGTA
CTTCATCGCCGCCTCCGACGCCAGGCCGCTTTCGCGGTTGCTGGCGACCAGGGCGTAGGA
GCACAGCGCCAGCAGTTCCAGGCCCAGGTAGACCATCAGCAGGCTGCCGGCCGAGACCAG
GATCATCATGCCGGCGGTGCCGAACAGGATCAGCACCGGGATCTCGCCCTGGAACAGGTC
GCGATCACGCAGGTAGCGCCAGCCGTAGACCAGGGTCAGGCCGCTGAGCAGCACGATCCC
GGTCTTCATCACGTCCGCGGCGGTATCGCGCACGAACATGCCATGGAAGACCTCGCCCTG
CCCGCCCACGCCGGTGGCCAGCATGAACAGCACCACGGCCAGCGCAGCGAGCGAGAACAG
GTGGGTGACGATCTTGTTCCGGTTGCTGACGAACAGGTCGAGGATCATCAGGGCGAAGGC
GCTGCCGATCAGCACCAGCTCGGGAGCGAGCGGTGGCAGGTCAGCGGCGGTCAATGGCAG
CAGCGGCGAGGTGGTCATCATCAAATCCTGGAATTACAGCAGCTTGCTGGATGCGATCTG
CATCGCCAGCTTCGCGATCGAGGGCTCCATCAGGTCGGTCAGCGGCTTGGGGTAGATGCC
CAGGGCCAGCACGCCGATGGCGAACACGCCCAGCACCAGCCATTCGCGGCCGTTGATGTC
CTTCAGTTCGGCAACATGGCTGTTGGCCACTTCACCGAAGAAGATGCGCTTGTACAGCCA
CAGGGTGTAGGCGGCGCCGATGATCAGGGTGGTGGCCGCGCCCAGGGCGATCCACGGATT
ACGCTGGAAGGCCGAGAGGATGACCATGAACTCGCCAACGAAACCGCTGGTACCCGGCAG
GCCCGCGTTGGCCATGAAGAACAGCATCGCGAAGGTGGCGAACCACGGCATCACGTTGAC
CACGCCGCCGTAATCGGCGATGCGGCGGCTGTGCATGCGGTCGTACAGCACGCCGACGCA
GGAGAACATCGCGCCGGACACGAAGCCGTGCGAGATCATCTGCACCATGGCGCCCTGCAG
GCCCAGGCGCGCGGCGTCGGCGTTGCCGGCTTCGCGCACCAGCCACAGGGCGATGAAGGT
GCCCAGGGTGACAAAGCCCATGTGCGCGATCGACGAATAGGCGATCAGCTTCTTCATGTC
GTCCTGCACCAGGGCGACCAGGCCGACGTAGATCACCGCGATCAGCGACAGCGCGATCAC
CAGCCAGGCCCATTCCTGCGACGCGTCCGGGACGATCGGCAGGTTGAAGCGCAGGAAGCC
GTAGCCACCGATCTTCAGGGCGATCGCGGCCAGGATCACCGAACCGGCGGTCGGCGCTTC
CACGTGGGCGTCCGGCAGCCAGGTGTGGACCGGGAACATCGGCACCTTGACCGCGAAGGC
GATCAGGAAGGCGAAGAAGATCCAGGTCTGCTCCTTGGCCGACAGCGGCAGCGCGTACAG
GTCGGCCAGCTGGAAGCTGCCGCCCTTCATGTACAGGTAGATCAGCGCCACCAGCATCAG
CACCGAGCCGAGGAAGGTGTACAGGAAGAACTTCAGCGCGGCGTAGATGCGGCGCGGACC
GCCCCAGACACCGATGATCAGGAACATCGGGATCAGCATCGCTTCGAAGAACACGTAGAA
CAGCATTGCGTCCGTCGCGGCGAAGATGCCGACGGTGACACCTTCCAGGATCAGGAAGGC
CGCCACGTACTGGTTCACGCGCTTGTCGATGGCGCTCCAGGCGCCGATCAGGGCAAGCAC
GCTGACCAGGGTGGTCAGCAGGATCAGCGCCACGGCAATGCCGTCCACGCCCAGGTTGTA
GCCGATCTTGTACGCCGGGATCCAGGCATGGGTCTCGACGAACTGCAGACCATCGACGCC
TGCGTTGTAGCCGCTCAGCAGCGAGAGGCTCGCCACGAAGGTCAGCACCGCTACGCCCAG
CGACGCCCAGCGGGCGGTCTGCGCATCACGGATCGCAAGGATCAGGGCACCACCGATGAT
CGGCAGCCAGATGAGGACACTGAGTAGAGGCCAGTTCGACACGTCTTCTTATTCCGTACA
GGTCATCAACGCAGGTAATGCATCAGCACGCCCAGCAGGGCAATCAGGCCGATGATCATC
GCGAAGGCGTAGTGATAGAGGAAACCGGATTGGGTACGACGCAGCACGCCGGCTGCGACG
TCCACAACACGTGCCGAGAGATTGACCACGCCGTCGACGATGTTGCTGTCGATCCAGCGC
GAGACCTTGCCCAGCTTGACGCTGCCACCGGCAAAGCCATCGATCCACAGCTTGTCGAAG
CCGTACTTGTTTTCAAGCACCGACACCAGCGGAGCAAAGGTCTTGCGGGCCTTGCCCGAC
AGGTCCGGCTTCCACAGGTAGAACAGTGCGGCCAGCAGGAAGCCCGCAACGGTCAGCATG
AACGCCGGAGCCATCATGCCATGCAGCGCGAAGGCGACCGGGCCATGGAACTCCTCACCC
AGGAAGCCGATGGTGTTCTTGGCCGGATCGTAGAAGTCGACGATGCCGGTGAAGAACGTG
TGCGCCTGGCCCTTGATGGCATCGTGCGCGTGGTTGCCGGCCCAGTCGGTGCCGTACAGC
ATCGGGCCGATGCTGAAGAAACCGATGGCGATCGACGGGATGGCCAGCAGGATCAGCGGC
AGGGTCACCACCCACGGGGTTTCGTGCGGCTCGTGCGGACCGTGGCCATGGCCGTGGTCG
TCGTGGCCATCACCATGGTGTGCATCGCCGTGGTGGGCGTCGGCGGCGTGGTGATCGTCA
TGGCCATGGCCGTGATCGTCATGCGCGTCGCGGAAACGCTCCTTGCCGTGGAAGGTCAGG
AACAGCAGGCGGAAGCTGTAGAAGCTGGTGACGATCACGCCACCCAGCACCGCCCAGTAG
CCATAGGTGGCCACCCAGCTGTTGGACAGGTGCGCGTGCAGCTCGGCCGCCTCGATGATG
GTGTCCTTCGAGTAGAAGCCGGAGAAGAACGGCGTGCCGACCAGCGCCAGGGTACCGATC
CACATGGTGATGAAGGTGATCGGCATGTACTTGCGCAGGCCGCCCATCTTGCGCATGTCC
TGCTCGTGGTGCATCGCGATGATGACCGAGCCGGCGCCCAGGAACAGCAGGGCCTTGAAG
AAGGCGTGGGTCATCAGGTGGAACACGGCAGCCGAATAGGCCGACACGCCCAGTGCAACC
GTCATGTAGCCCAGCTGCGACAGGGTCGAGTACGCGACCACGCGCTTGATGTCGTTCTGC
ACGATGCCGATCAGGCCAGTGAAGAACGCGGTGGTGGCGCCGATGAACAGCACGAAGTTC
AGCGCGGTCTGCGACAGCTCGAACAGCGGCGACATGCGGGTGACCATGAAGATACCAGCG
GTCACCATCGTCGCGGCGTGGATCAGTGCCGAGATCGGGGTCGGGCCTTCCATCGAGTCC
GGCAGCCACACGTGCAGCGGGACCTGGGCCGACTTGCCCATGGCACCGATGAACAGGCAG
ATGCAGATGACGGTGGCGATCGACCAGATCACCGGCTCGTTCAGCAGCTGCATGCCCAGC
AGCGTGCCGTCCCAGATCTGCAGCTGGGCGCGCGGGTCGGCCAGCATGCCGGCCTGCGAG
AACACCTGCGAGTAGTCCAGGGTGCCGAACACCCACAGCACGCCGGCGATGCCCAGCAGG
AAGCCGAAGTCACCGACGCGGTTGACCAGGAACGCCTTCATGTTGGCGAAGATCGCGGTC
GGGCGCTTGAACCAGAAGCCGATCAGCAGGTACGACACCAGGCCCACCGCTTCCCAGCCG
AAGAACAGCTGCAGGAAGTTGTTGCTCATCACCAGGGTGAGCATCGAGAAGGTGAACAGC
GAGATGTAGCTGAAGAACCGCTGGTAGCCCGGATCGTCCTGCATGTAGCCGATCGTGTAG
ATGTGGACCAGCAGCGACACAAAGGTCACCACCACCATCATCATCGCGGTCAGCTTGTCG
ACCATGAAGCCGACGTGGGCCGAGTACTGGCCGACTTCGAAGAACGTGTAGATGTTCTGG
TTGAACGGCTGCGCCCCACCCCACAGCAGCTGGTAGAGCGTATACATCGACAGGCCGCAG
GCCACCGCGACGCCGAGGATGGTGATGGTCTGCGCGCCGAAGCGCTTGACCTGGCGACCG
AACAGGCCGGCGATGATGCTGCCGAACAGCGGTGCGAGCACCACTGCGATCAACAGACTC
TTGGAGAGAGTGATTTCCATCTGTGGATCAGCCCTTCAACGAATCGACTTCGCCGACATT
GATCGTGCGGCGTGTACGGAACAGGGTCACCAGGATCGCCAGGCCGATGGCGGCTTCCGC
GGCGGCGACGGTCAGGATGAAGAACACGAACAGCTGGCCGGACGGATCGCCCAGCTGACG
CGAGAAGCCGACGAAATTGATGTTCACCGACAGCAGCATCAGCTCGATCGACATCAGCAG
GACGATGACGTTCTTCCGGTTGAGGAAGATACCGGCCAGGCTGATGGCGAACAGCACCGC
GCCCAGCGCGAGGATATGGCCAAGGGTGATCACGGCTGGGTCTCCTCGCCGGCGACCGGC
TTGCTGTTGCTGTGCACGACCGGTGCTTCGGCACCCATCTTGACCATGCGCAGGCGCTGG
CCGGCCTTGACCATGGTCTGCTGGCCCGGGTTCTGGCTCTTCACGCCGGTACGGCGACGC
AGGGTCAGCATCACGGCGGCAACCACGGCCACGGTCAGGATGACGGCGGCGAACTCGAAC
GGCAGCAGGTACTCGGTGAACAGCGTGCGTGCCAGCCAGGTGATGTTGGAGCTGTCGGCG
GCGACCGCAGCGGCGTTGTCGGCCGGGAACGGCGTGACCGAACGCGCCTTGACCCCGATC
AGGATCAGCATCTGCGCCAGCATCGCGACCGCGACAATCAGGCCGACCGGCAGGTAGCGC
ACCCAGCCCTCACGCAGCTTGGTGGGGTCGATGTCCAGCATCATCACCACGAACAGGAAC
AGCACCATCACCGCACCGACGTAGACCAGCACCAGCGCCACACCGAGGAACTCGGCGCCC
ACCAGCAGCCACACGCAGGCGATGGAGAAGAAGGTCAGCACCAGGCAGAGCACGGCGTGA
ACCGGGTTGCGCACGCTGATCACCGCACCGGCCGAAACCGTTGCCGCGATGGCGAACACC
CAGAAAGCGATATTTACCCAATCCATCTCTCGACCTCAGCGGTAAGCGGCATCGGCGGCG
CGACGCTCGGCGATCTCGTTTTCGAGACGGTCGCCCAGGGCCAGCAGCTGCGGCTTGGTA
ACGATGTTTTCGCCACGATTCTCGAAGTGGTACTCGAGTATGTGGGTTTCGACGATCGAG
TCCACCGGGCAGCTTTCCTCACAGAAGCCACAGAAGATGCACTTGAACAGGTCGATGTCA
TAACGCGTGGTGCGGCGGGTGCCGTCCTCGCGCTTGGCCGAGTCGATGGTGATGGCCAGC
GCCGGGCACACCGCTTCGCACAGCTTGCAGGCGATGCAGCGCTCTTCGCCGTTGGGATAA
CGGCGCAGCGCATGCAGGCCACGGAAGCGCGGCGACTGCGGGAACTTCTCCATCGGGTAC
ATCATCGTGTACTTCGGCTTGAAGCTGTACTTCAGCGTCAGCCAGAGGCCCGCCAGCAGT
TCGAGCAGCAGCAGGCTCTTGAAGTAATGGGTAATCCTGTTCATCACTTTAGACGCCCTT
TTGAATCACGCCGAAGAACACCATGACGGCGGTAACCGCGATCCACAGAATGGCCAGCGG
GATGAAGACCTTCCAGCCCAGGCGCATGATCTGGTCGTAGCGGAAGCGCGGGAAGCTGGC
ACGGAACCAGATGTAGGCACTGGCGAAGAAGAACACCTTGACGAACAGCCACGGCGCGCC
CCCCTTCCAGATCCAGTCGACCAGCGGCGAGACATCGCCGAAGTTGACCCAGCCCTGGAC
CGGGCTCAGCCAGCCGCCGAGGAAGAAGATCGAGATCAGGAAGCTGATCAGGATCATGTT
CGCGTATTCGGCCAGGAAGAACAGGGCGAAGGCACCGCCGGAGTATTCGACCATGTGGCC
GGCGACGATTTCCGATTCGCCTTCCACCACGTCGAACGGCGCGCGGTTGGTTTCAGCCAC
GCCCGAGACCCAGTAGATGACGAACAGCGGGAACAGCGGCAGCAGGAACCAGTCGAAGAA
GCCGGAACTGCCGGCCTGCGCCATCACGATGTTGCTCAGGTTCAGGCTGCCCGAGGCGAT
CATCACGCCGACCAGGGCGAAGCCCATGGCGATTTCGTAGCTGATCATCTGCGCCGAGGC
GCGCATCGCCCCCAGGAACGCATACTTCGAGTTGGACGCCCAACCGGCCAGGATGATGCC
GTAGATGCCCAGCGAGGTCATCGCCAGCAGGTACAGCAGGCCGGCGTTGGCGTTGGACAG
CACGATCTGCGAATCGAAGGGCACCACCGACCAGGCCGCGAAGGCCGGGGCCAGGGTGAT
CAGCGGGGCCAGCAGATAGATCGCCTTGTTGGCGCTGCTCGGCTGGACCACTTCCTTGAA
CAGCAGCTTGAAGACGTCGGCGAAGGCCTGGAAGATGCCCATGCCCACGTACATCGGGCC
GTGGCGGACGTGCATCCAGCCGATCAGCTTGCGTTCCCAGACCACGTAGAAGGCCACCGA
GATGATCACCGGAACGGCGATCACCAGGATCTTCAGGATGATCCAGATCAGCGCGCCGAT
GTCACCGAGGCCCAGCAGCCACTGGTGCAGCGGGTCGACCGCGTTCAACAGCAATTCGTT
CATGCAGCCACCACCGATACGCGAGCGGCACCCAGCGGCGCGGTCGCGCCGTGGCCCGAT
TCAATCCAGACCGAACCCGCAGCGACGCGGGCGTCGACCACCACCGGCAGGGTGGCCTTG
CCGGCATCGGTGCCGACCTTGGCCATCTGCCCTTCCTGCAGCTGCAGGCGAGCGGCATCT
TCAGCGTTCAGCACGATGCGCGGGGCGTTGTTGAGCGGATGCGACTGCAGCGCCGGGGCG
CGACGGACCACCGCATCGGTGCGGTAGATCGCGGCGGTCGAAGCCACTTCCAGGCCTTCG
CCGGCAACCACCGGCTGCGCCGAAGCGGCAACGGTGACCGGTACCGGGGCCAGGCTGGCG
CGCAGGCCGGCCAGGTCGGTGAAGTCGAAACCGGCCACGGCCAGCTCGCCGCCCAGGGCG
CGCAGCACGCGCCAGCCTTCACGGGCCTCGCCCGGCAGCTTGCCGCCGGCACGGGCCGAC
TGCTCGCGACCATCAAGGTTGGTCAGGGTGGCGTCGATTTCCGGCAGCGCACCGATCGGC
AGGATCACGTCGGCGACGTCGCGGGTCGAGGCACAGGCGAACTGGCTGAAAGCCACCACC
TGGGCACCGGCCAGCGCCTTGCGCGCGGCAGGTGCATCGGCGAAGTCCAGGCCCGGCTCA
AGGCCGTACACCACATAGGCCTGGCGCGGCTGCGCCAGCATCGCGGCGACGTCCTTGCCA
GCCGGCAGCACACCGGCGCGGGTCAGGCCAACGGCGTTGGCGCCCTGCGGGATGCGGCAC
AGCTTGGCACCGGTGGCGGCGGCGAACTCACGCGCAGCAGCGCGGATCGCGGCAGCCTGC
GGGTGGTTTTCGGCGATGCCACCGACGATCAGCACGGTGTTGTTGCCGCCCTGCACTGCC
GAACGCAGCTCGGCGTTGGCCAGCGCGTCGACGAACTTGGACGGTGCGACGATCTGCTTG
CCGGCGATGCTGAAGGCGAAGTCGAAGTCCACCGGGTTGACGACATGGATCTTCGCGCCC
TTGGTGGTCTGCGCCTTGCGCAGGCGGGCGTGCAGCAGCGGCAGTTCGTGGCGGATGTTG
CTGCCCAGAACGACGATGCGGTCAGCGCCTTCGATTTCGGCCAGTGGCAGGCCGAACACT
TCGGCGGTTGCGGCGTCGGAGAAATCGCGGTTGTTGATGCGGTAGTCGATGTTGCCCGTG
CCCAGGCCCTTGGCCAGGCGGGCCAGCAACGCGCCTTCCTCGTTGGAGGTGGACGGGTGC
ACCAGCACGCCCAGGTTGTCGCCCTGGTTCGCCTTGAGGATCTCGGCGGCCGCGGCCAGG
CCTTCGGCCCAGCTCACTTCCTTCCACTCGCCATTGACCTTGCGCAGCGGCTTGACCGCA
CGGTCTTCGCTGTACAGGCCCTGGTGCGAGTAGCGGTCACGGTCGGACAGCCAGCACTCG
TTCACGGCTTCGTTGTCGCGCGGCACGGTGCGCAGCACTTCACCGCGACGCACGTGCAGG
AACAGGTTCGAACCCATCGCGTCGTGGTAGCCCAGCGATTCGCGCGCGGTCAGTTCCCAC
GGACGGGCGCGGAACTGGAACACCTTGTTGGTCAGCGCGCCGACCGGGCAGACGTCGACG
ACGTTGCCGGACAGCTCGGTGGTCAGCGGCTTGCCGTCAAAGGTACCGATCTGCAGGTTC
TCACCGCGGTACATGCCACCCAGTTCGTAGGTACCGGCAACGTCGGCGGTGAAGCGGACG
CAGCGGGTGCACTGGATGCAGCGGGTCATCTCGGTGGCGACCAGCGGGCCCATGTCCTCG
TCCGGCACCACGCGCTTGCGCTCGTTGAAGCGGCTGACCGAACGGCCATAGCCCAACGAC
ACGTCCTGCAGCTCGCACTCGCCGCCCTGATCGCAGATCGGGCAGTCCAGCGGGTGGTTG
ATGAGCAGGAACTCCATCACCGAGCGCTGGAACTTCAGTGCCTTCTCGCTGCGGGTGGCG
ACCTTCATGCCGTCCATCACCGGGGTGGCGCAGGCCGGCGCCGGCTTCGGCGACTTCTCC
ACGTCCACCAGGCACATGCGGCAGTTGGCGGCGATCGGCAGCTTCTCGTGGTAGCAGAAG
CGCGGAATCGGAATACCGGCCTTGTCGGCCGCCTGGATGATCATCGAACCCTTGGGCACG
ACCAGCGACTTGCCATCGATCTCGATGGTCACGTGATCCGGTGGCACGTTCGGGTTTACG
GGTTGCGCGCTCATGCGGCGGCTGCCTCCACCTTCTTGCCGTCAACCATCGAATGACCGT
TGACGATGTAGTACTCGAATTCGTCCCAGAACTGGCGCAGGAAGCCCTGGATGGGCCATG
CAGCCGCTTCACCGAACGCACAGATGGTGTGGCCTTCGATCTGCCCCGCCACCGCCTTCA
GCTGGTGCAGGTCTTCCATCGTGGCCTTGCCGGCGACGATGCGCTCCAGCACGCGGTGCA
TCCAGCCGGTACCTTCACGGCACGGGGTGCACTGGCCGCAGGATTCCTTGTGGAAGAACT
GGCTGATGCGGCAGGCGAACTTGACGCAGCAGACGCTGTCGTCGAGCACCACGATCGCGC
CCGAACCCAGGCCGGAGCCCAGTGCACGGATGGTGTCGTAGTCCATCGGCAGGTCCTCCA
GCTCGGCCGCGGTCAGCACCGGCATCGACACGCCGCCCGGGATCGCGCCCTTCAGCGTGC
GGCCCGGACGCAGGCCACCGGCCATTTCCAGCAGGTCGTGGAATTTGGTGCCGAGCGGCA
CTTCGAAGTTGCCGCCGTTCTGCACGCAGCCGGACACCGAGAAGCACTTCGGACCGCCGT
TGGCGGTCAGGCTCAGGCCCTTGAACCACTCCGGACCGTTGCGGATGATCGCCGGCACCG
AACCGTAGGTTTCGGTGTTGTTGATCGTCGACGGCTTGCCATACAGGCCGAAATTGGCCG
GGAACGGCGGCTTGTAGCGCGGCTGGCCCTTCTTGCCTTCCAGCGATTCCATCAGCGCGG
TTTCTTCGCCGCAGATGTAGGCGCCGGCGCCCAGCGCACCGTAGATGTCGATGTCCACGC
CGCTGCCGAGGATGTTCTTGCCCAGCCAGCCGTTCGCATAGGCGTCGGCCAGGGCCTGCT
CGAAGTGCTCGAACGGCTCGTGGTGGAACTCACCGCGCAGGTAGTTGTAACCCACGGTCG
AACCGGTGGCGTAGCAGGCAATCGCCATGCCTTCCACCACCGAATGCGGGTTGTAACGCA
GGATGTCGCGGTCCTTGCAGGTGCCCGGCTCGGATTCGTCCGAGTTGCAGAGGATGTACT
TCTGCATGTTGCCCTTGGGCATGAAGGACCACTTCAGGCCGGTCGGGAAGCCTGCGCCAC
CGCGGCCGCGCAGGCCCGAGGCCTTGACCATCTCGATGACCTGCTCCGGCGGGATCTTCT
CTTCGAGGATCTTGCGCAGGGCGGCGTAGCCACCGGTCTTCAGGTAGCTTTCGTACGACC
ACGGGGTGTCGTAATGCAGGGTGGTGTAGACCACCTGGTGCGGCAGCGGCGCGGGGCCGA
CCGGACCCTTGGATTCGTGGTGATGTGCCATGCCCTTACTCCAGCCCGTCCAGCAGCTCG
TCGACCTTTTCCAGGGTCAGACGCTCATGGTAGTGACCGTTGATGACCATCATCGGCGCG
CCGCCACAACCGGCCAGGCACTCTTCCTCGCGCTTGAGGTAGACGCGGCCATCCGGGGTC
GATTCACCGTGCTTGATGCCCAGCTTCTTCTCGCAATGGCGGACGATGTCCTCGGCGCCA
TTGAGCCAGCAGCTGATGTTGGTGCAGATGGCCACGTTGTTGCGGCCCACCTTCTCGGTC
TCGAACATCGAGTAGAAGCTGGCGACCTCGTAGGCCCACACCGGCGGCAGGTCGAGGTAC
TTGGCGACGGCGGCGATCAGCTCGTCGGTCAGCCAGCCCTGGTTCTGCTCCTGGGCCGCA
TGCAGGCCCTGCAGCACGGCAGAGCGCTTGCGGTCCGGCGGGAACTTGGACAGCCAGTGA
TCGATGTGAGCGCGGGTCTTGTCGCTCAGCACCACCATCGGGTCGACGTCGCGCGCCGCC
TCGAAATTACCTGTCGCCTTCATCGGCCGACCTCAGCGAAATGCATAACGTGAAATTCCA
GAAACTGCGGCGCCGGCTTGCGCCGGCTGCCTGCAGCGGGCGTTGGCGTGGCGGACGGCA
TTACCGGTCAACCTCGCCGAACACCAGGTCATAGGTACCGATCATCGCCACCACGTCGGC
CAGCATGTGGCCGCGCACGATCGAATCGATCGAGGACAGGTGGGCGAAGCCCGGTGCGCG
CAGGTGCACGCGGAAGGGCTTGTTGGCGCCATCGGAGACCAGGTAGCAGCCGAATTCGCC
CTTGGGCGCTTCCACGGCCGCATAGGTTTCACCCGCCGGTACGCAATAGCCTTCGCTGAA
CAGCTTGAAGTGGTGGATCAGCGCTTCCATGTCGTCCTTCATGTCCTCGCGCTTGGGCGG
AGCGACCTTGAAGTTCTTGACCATGACCGGGCCGGGGTTGGCCTTCAGCCACGCCACGCA
CTGCTTGATGATGCGGTTGGATTCGCGCATTTCGGCGACGCGGACCAGGTAGCGGTCGTA
GCAGTCGCCTTCCTTGCCCAGCGGGATGTCGAAATCGACAGCATCGTACTTGGCGTACGG
GCGCTTCTTGCGCAGGTCCCAGGCCACGCCCGAGCCACGCAGCATCACGCCGGTCATGCC
CCACTGGTGCGCCAGTTCCGGAGTGACCACGCCGATGCCGACGGTACGCTGCTTCCAGAT
GCGGTTGTCGGTCAGCAGGGTTTCGTATTCGTCGACGCGCTTGGGGAACTCGACGGTGAA
GTTCTCCAGGAAGTCCAGCAGCGAGCCTTCGCGCGAAGCATTGAGCTGCTTCAGCGCCTT
GCCCTTGTGCCAGCGCGATTCCTTGTACTTCGGCATGTGGTCCGGCAGGTCGCGGTAGAC
ACCGCCCGGGCGGTAGTACGCCGCGTGCATGCGCGCGCCGGAGACCGCTTCATAGCAGTC
CATCAGCTCTTCGCGCTCACGGAAGGCATACAGCATCACGGCCATCGCACCCAGGTCGAG
CGCGTTGGAGCCCAGCCACATCAGGTGGTTGAGGATGCGGGTGATCTCGTCGTACATGGT
GCGGATGTACTGCGCACGCTCCGGCGCCTCGATGCCCATCAGGGTCTCGATCGCGCGCAC
GTAGGCGTGCTCGTTGCACATCATCGACACGTAGTCGAGGCGATCCATGTAGCCGATCGA
CTGGTTGAACGGCTTGGACTCGGCCAGCTTCTCGGTGCCACGGTGCAGCAGACCCACGTG
CGGGTCGGCACGCATGATGGTTTCGCCGTCCATTTCCAGGATCAGGCGCAGCACACCGTG
AGCGGCCGGATGCTGCGGGCCGAAGTTCATGGTGTAGTTGCGGATTTCCTGCCGGCTTTC
GGCGGCGTTGCTGGCGAACGCTTCGCCGGCCTGGTGTACTTGGCTCACTTCACTGCCTCC
TGCGCGCGCTCACCGGCTGCGGTCTGCAGACGGGCGTCGTCACGGATCACGCGCGGCACG
CCGACACGCGGCTCCACCGAGGTGACCGGTTCGTAGATCACGCGCTTCTTTTCTTCGTCG
TAGCGGACTTCGACATTGCCGATCAGCGGGAAGTCCTTGCGGAACGGATGGCCGACGAAA
CCGTAGTCGGTCAGGATCCGGCGCAGGTCCGGGTGGCCTTCGAAGATCACGCCGTACAGG
TCGAACGCTTCGCGCTCGAACCAGTTCAGGCCCGGCCACACGCTGGTCAGCGAGGACACC
ACCGGCAGCGCTTCGTCAGGGGCGAAGCAGCGCAGGTGCATCATCAGGTTGTGCTGGTAC
GAGCGCAGCTGGGCGACCACGGCGAAACGCTGGGTCGGCATGTGCTGCGGGCGGGCACCG
TCGGCACCGTTTTCCTCGGTGGGGAACTCGCCCCACGCGAAGCGGCCCTGGGCCTTGCCT
TCGACGCCACGGCTGAAGCCCTGCGAGGACACGTCGGCGGTGTCCCATTCGTCGGAGCCA
TAACCGAGGTAGTCGACGCCGCACAGATCCACGGCCTGCTCGAAACCAAACTCGTCACGC
AGCGCCAGGGCGGTGGCGTGCCACTCGGCGGCAGGCACTTCCAGCGTCACTTCGCCGCGG
GGTTCGACCACGATGACCTTCGCACCAGCGAAACGTGCGGAGAGTCGGTCGATGAAGGAT
GCTTGCTCTGCCATGGGGGCTTGGCGCGCTCTTGTCAGGTGAAGGGGTCAGCGGGCGATG
GTCTGTGTACGCCAGATCTTCTTCTGCAGCTGCAGGATCCCGTACACCAGCGCCTCGGCG
GTCGGCGGGCAGCCCGGGACGTAGACGTCCACCGGCACCACGCGATCACAGCCGCGCACG
ACAGAATAGGAGTAGTGGTAATAGCCACCGCCGTTGGCGCAGCTACCCATCGAGATGACC
CACTTCGGGTCCGGCATCTGGTCGTAGACCTTGCGCAGCGCCGGGGCCATCTTGTTGACC
AGGGTACCGGCCACGATCATCACGTCGGACTGACGCGGCGACGGGCGGAACACCACGCCG
TAACGGTCAAGGTCCAGGCGCGCGGCGCCGGCGTGCATCATCTCGACCGCGCAGCAGGCC
AGGCCGAAGGTCATCGGCCACATCGAGCCGGTGCGCGCCCAGTTCAGCAGTGCGTCGACG
CTGGTGGTGACGAAGCCCTTTTCCAGCAGCGGGTTGTCGCCCTCCGGCCGCAGGATGTCA
TCAACCCGGCCTTCCGGCGACGGGTTGTTCATGAGGCCATCGAGAGTCTGAATCACTCCC
ATTCCAGCGCTCCCTTCTTCCAGACGTAAATGAAACCGAGGAACAGCATGCCGACGAATA
GGCCCATGGTGATGAGCGAACGGGCGCCCAGCTCCATGAAGACCTGGGTCCACGGCACGA
TGAAGATGATTTCCAGGTCGAAGACGATGAACTGGATCGCGATCAGGTAGTAGCGCACGT
CGAACTTCATGCGCGCGTCTTCGAAGGCCTCGAAGCCGCACTCGTACGGCGACAGCTTTT
CCAGATCGGGGCGGCGGGGACCGAGGAATCGACCAACCAGCATCAGCGTAATGCCGATAC
CGGTGGCAACGATCAGAAACAGCAGAGAAGGCAAATATTCGGCCAGCACAGCGATTCTCT
CTTGCCTCTGCCGCCGCGCCTGCAGGCGCTTTGGCATGGGGGAGTGGACGGGAACCTGCC
TGGCGCATTGCGCGCCAGGCGAACCCGCTTTACTTACAAATGGTGCCCAAGAGGGGACTC
GAACCCCTACGACTTGCGTCGCTACCACCTCAAGGTAGTGCGTCTACCAATTCCGCCACC
TGGGCAAACGATCACATCAGACTATCTTCCCGATGCGCCGCGTATTGTAACCGGCTTCAG
TGTTTCTGGGAGCCTTCCGAAGGCTTTTCTTCACCAGAAACCGAAGATTCCGCCTGAGCC
GGCACATTCGCCGCCGGAACCGGGGCGGCCGGGACCGGATCGGCCTTCGGAACGGCCGGC
AGTTCGCCCGCCGGAGCCGCCGGCGCGCTGGCCGCCGGGGCGGACATCAGGCCCAGGTCC
TGGTCGGCCGCCGGACGGGTGCCGTGACCGGCATACCAGGCCATGAAGAGACTGATGCCG
AAGAACACGACGGCCAGCCACTTGGTCGACTTGGACAGGAAGTTCGAGGCGCCACGCGCA
CCGAACACCGTACCCGAGGCGCCGGCGCCAAAGCCCGAACCCGCCGCCGCACCCGAGCCA
CGCTGCATCAGGATCAGCGCGATCATGGCCACAGCGACCAGCACGTAGACGACATTGAGG
ATCAACATCAGCATTGGAAACCGCCCTCGGACAATACTTCTAGGATTAGTTCGCGGCCGC
CGCCCGTGCGATGGCCAGGAAGTCCGCGGCCACCAGGGAGGCGCCGCCGACCAGCCCACC
ATCGACATCCGGCTGCGCGAACAGTTCCCCGGCATTGTCGGGCTTCACGCTACCGCCGTA
AACAATGGGCAGTGAATCAGCAATTCTAGCATCGAAGCGCGCAACTTCGCCACGGATGAA
CGCGTGCACCTGCTGTGCCTGCTCCTTTGTAGCGGTACGGCCGGTACCGATGGCCCAGAC
CGGCTCGTAGGCGACCACGGCCTTGGCAAAGCCGGCCGCACCGACCAGCTCCAGCACCGG
CGCCAGCTGGCTGGCGATGACCGCTTCGGTCTGCCCGGCCTCGCGCTGCTCCAGGGTCTC
GCCCACGCACAGCACCGGCACCAGGCCGGCATGCTGGGCGGCGGCGAACTTGCGCGCGAC
CAGCTCGCTGCTTTCATGGTGATACTGGCGGCGCTCGGAATGGCCGACCAGGCCATAGCG
GGCCCCGACCTCGACCAGCATGGCCGCGCAGACCTCGCCGGTATAGGCGCCCTTCTCGTT
ACTGCTCACGTCCTGCGCGCCGAAGGCCAGGCTGGTCTCGCCGAAGTCCTCGACCAGCTC
GCCCAGGTACGGCAGCGGCGGCAGGATCACCACGTCCACCCCCTCCAGCGGCAGCCCGGC
GGCCACCTGCCCCAGCAGTTCATTGGCGAATTGACGGCTGCCATGCAGCTTCCAGTTTCC
GGCGACGATCTTGCGGCGCATGAGCGGGTGGCTCCTGTGTGAAGTCAGCCGGTCATGATA
CTCGTTGCGGCAAAATCCGTTTCATTGTAAGCGGTTACATGGATTTTCAGCCAACGGCGC
AGCCCCTCGTGGCGGGAGTTTGTTTGGGTTGGTCGCGGAAAGCCCGGTTGGATTGGTGGG
CTTGGCCGGGCGGGTGGGGATGGCGGGGGACGCCGTAAACCCGTCCGTGGGGGCTTGGCC
GCGGCATCCATGCCGCGGACACCCCCGTCATCCCCACCCGCCCGGCCTCCGACACATTCC
GGCGGTTCCGCCCGCCACGGAAAGAAAAAAGAAGAGCAAGAGCAAAAGCGGCATACCACG
TGCCCTGCCCCACTTCGATCTAACAGATCTCATCCACGCATGGCGTGGATCTACCGTGTC
GAGCAAGGTCGACACCCACCAACCGTCACCGGGAAACTGTCGAAGGCGGGGAGGTGTCGG
ATGGCGGGGTGTCCGCGGCATGGATGCCGCGGCCAAGCCCCCAGGGATGGGTTTACGGCG
TCCCCGCCATCCGACACCTCCCCGCCTCCCCACGGAACACCCCAGAGCCGCTTTGGCTTT
GGACTTGCCGGCCAGCGGCCGGCACTACCGCGGGTGCAGGGTGCAACCCTGCAAAGAAAA
AGGCCGCCTTTCGGCGGCCTCACTTTTCCTTACTTCAGCTTGATCTCGCGCAGGCGTTCC
TCGAGGAAGCCGTGGGCGGTGATCGCCTCCGGATACCGGCTCGGGTTCTCCGGGGTGATG
CACGAGGGCAGCACGTCGATCAGGAAGTCCGGGTTCGGGTGCAGGAAGAACGGCACCGAG
TAGCGCGGCTGGCGCGCCAGGTCACCCGGGGGGTTGACCACGCGGTGGATGGTCGACGGA
TACACGTGGTTGGTCAGGCGCTGCAGCATGTCGCCGATGTTGACCACGATCGTGTCCGCA
TCTGACGTAAATGGCACCCACTCGCCGTCATGCGACTGCACTTCCAGGCCTGCGGCACTG
GCGCCGACCAGCAGGGTGATGAAGTTGATGTCGCCATGGGCACCGGCACGCACGTTCGGG
ATGTCGTCAGTGGTGATGGGCGGGTAGTGGATCGGGCGCAGGATCGAGTTGCCGAAGTTG
GTCTTGTCGGCGAAGAAGTCTTCCGGCAGGCCAATGTGCAGGGCCAACGCGGACAACACG
CGCGACCCCAGGTTGTCCAGCGCCTGATACAGGCCGTAACCGCGCTCACGGAAACCTTCG
ACCTCGGCCGGCCACAGGTTCGGCGCCATCACGTCCCGGTACTTGGAATCGTCGGCGATC
TCGCGGCCGATGTGCCAGAACTCCTTCAGGTCGAAATGCTTGGAGCCCTTGGCGGTTTCC
ACGCCGAACGGGGTGTAGCCGCGGGCGCCGCCGCTGCCGGCCACGTGGTACTTGCGCTTG
ACCTCTTCCGGCAGGGCGAAGAAAGCCTTGAAGGCATCGTAGGCCGCGTCGATGTCGGCC
TGCGGGATGCCGTGGTTACGGATGCCCGCGAATCCCCATTGGCGGTAGGCCGCGCCCAGC
TCGGCCACGAAGGCCTCGCGGTCGCTGTCGAAACGGGTGATGTCGAGGGTGGGGATCTGG
CTCACAGCGGTTCCTGGCTTGTCGTTGGGTCTGAGGGGGCCAACGCATTCATGGCCCGCC
TGAACATTGTGACAGATCGCCCGGGGGACGCCACTCGATACACGGAAACAAACCGATACA
ATGCGCGACCCGCGCGCGGAGCAACGCTTCCGTCACGTTGGCCCCGCCCCTCTCCTGCAC
CCCCTGAACCTGCCCCACCATGCCCGCAGCTGCCCCTGCCGCCCCTGCCATTGAAGGTTC
CGCCCGGCGCTGGCGGCGGCTGGCCTGGTGGTCGCTGTTCATCGCCGGCAATGCGGTACT
GGCCGCGGCGATTGCGCTGGGCAATGTACCGCTGCGTGACAATCCGGGCGGCGGCGCCGG
CCTGGCCTATCTGGCGGTCGCCCTGCCCGGCCACCTGCTCGCGTTCGGTGTGCTGGCCGG
CCTGCTGCCGCTGCTGCTGGGCCTGTGGCCACGCAGCGCGCGTACGCTGAGCATCAGCGC
GGCCGTGCTGCAGGGCCTGTGGCTGTGCCTGCTGCTGGTCGACGCCAAGGTCTTCACCCT
GTACCGCTTCCACCTCAATGCCATGGTCGTGAACATGGTGTTCGGCGGCGCCCTGCAGGA
CCAGGTTGCCCTGTCCTGGAAGACCTGGCTGCAGGTCGGCCTGCTGGTTGCCGCGGTCTT
CACCGCCGAGGGCCTGCTGGCCTGGGCGTGCTGGAAACTGCTGCCGGCCGCGCCGCGCCG
TCGACGGGTGCTGCAGGCCTGGGCGGTGGTCGCGCTGCTGATGGCCGGCGGCCAGGTCGC
CACGGCCTACTACGACGCCCGCGGCGACCGTGATGTGATCGCGCAGTGGAACTACCTGCC
GTGGGCGCAGCCGATCACGGCCAAGAGCTTCATGCGGCGCCTGGGCGTGGTCAGCCAACA
GCACGCCGGCCTGCCCGACCCGCGCCATGCGCAGCTGCTGTACCCGCTGCATCCGCTGCG
CTGCCAGAGCCCACATCGTCCCAACGTACTGATGGTGGTACTGGAGTCGCTGCGCCACGA
TGTGCTGACACCGCAGCTGATGCCCAACACGTCGACGCTGGCGCAGGATGCGCGCGTCTT
CGACCACCATTTCAGCACCGGCAATGCCACCCGCTACGGCCTGTTCGGACTGTTCTACGG
CCTGCCCGGCGGCTATTGGCCGAGCATGCTTGACGAGCAGCGTGGCTCGCAGCTGTTCCA
GGTGCTGGGCCAGCAGGGCTACGACCTGCACCTGTACGGCAGTGCGCCGTTGTACAGCCC
GGAGTTCGATCGCACGGTGTTCGCCGATGTCCGCGACCAGCTGCACCAGGGGCCGGCAGC
GCTGAAGTCAGACGGCCGCGACCGCGCGATCATCAGTGCGCTGCAGCAGGACATCCGCGC
CAGCCAGGCCGCGCAGCGCCCGTGGTTCGGCTTCGTGTTCCTCGACTCCACCCATGCGCC
CTACCACATGCCCGAGGGCTATCCGGCGGTGGCCACACCGATGGCCGCCGATATCGATTT
CCTCAAATTCGGCCCGGAGCATGACCCGACGCCGGAACTCAACCGCTACCGCACCGCCGT
GCACTATGCCGACAGCCTGATCGGCTCGCTGCTGGACGACCTGCGCGCACAGGGCCTGGC
CGAGGACACCATCGTGCTGGTCACCGGTGACCATGCCGAAGAGTTCAACGACCTCAAGCT
GAACTACTGGGGCCACAACGGCAACTTCTCCGACTATCAGCTGCAGGTCCCGTTCGTGCT
GCATTGGCCGGGCAAGGCCGCTGGCCACGACGCACGCACCAGCTCGCACGAAGACTGGGT
GCCGACACTGATGCGCCACGCACTGGGTTGCGAGAACGCACTGGCCGATTACAGCACCGG
CCAGGACCTGCTGGCCGGGCCGCAGGGCACGCGTGCGCTGGTGGTCGAAAGCTGGTCGCA
GCGCGCGGTGCGCCATGGCGATGCCATCTATGTGTTCGACAAGTTCGGCAACGCCACCGC
CCTGGACCTGCGCTACCGGCCGCTGCCACAGCAGGCGCCCGATGCGGCCGCCGTACGCAC
TGCATGGGAAGCGCTGACCCGCTTCCGCAACCGCTGACCCTCAAGGATCGATCCTGCATG
AACCGTCCGCTGCGCATCCTGCACACTGAAGCCGCCAAGGGAATGGGCGGGCAGGAGATC
TACATCTTCCGCCACATGCAGGTGATGCGCGCGCGTGGCCACGAGGTGGCGCTGCTGTGC
CAGCCCGAAGCGCGACTGGCCCAGCTGGCACGCGATGATGGTTTCACCGTGCATACCCTG
CGCATGGGTGGCCTGCTGCGCCTGCTGCGCGGCATCTGGTCGGTCTCGCGCCTGGTGCGC
CGCGAACGCTATGACGTGGTCAACACCACCAGCCGCCGTGACGCACTGATCGCCGCCGCC
GGTGCACGCCTGGGCGGCACGCCGCTGGTGGTGCGCTCGCGCCACCTGATGAGCCCGGTC
AACTCGCTGCTGACCTATACCGGCCTGCCGCACCGGGTGCTGACCGTCAGCAGCTTCGTC
AAGCAGTTGCTGGCCGCGCGCGGCATTCCGGCCGAACACATCGGTATCGTGCCGCCCATC
GCGGTCCCGCCGCGCTGGAGCGAAATCCGCAAGGACGACCCCTGGCAATGCCTGCAGGAG
GTACGCGCGGACGTGCGCGCCGAACTCGGCTTCGGCGAACAGGACATCGTGGTCGGTTGC
GTGGCGGTGCTGCGCGAACCCAAGGGTCATGCCGACCTGCTGCAGGCGATGGTGCCGCTG
TGCAAGACGCACCCGAACCTGCACCTGGTGGTGGTCGGCGATGGCCAGCCGGTCATGGAC
CGGCTGCAGGCGCTGCGCGACGAGCACGGGCTGCAGCAGCAGGTCCATCTGCTCGGCTAT
CGCGATGGCGCATGCCGGCTGATGGCTGGCTTCGACATCTTCGCGCTGGCATCGCACAAG
GAAGCGGCCGGTACCGTCTTCCTGGAGGCCGCCTATGTCGGGGTGCCGATCGTGGCCACG
CGGGTGGGTGGCGTGCCGGAGATGGTGGTGGATGGCAGCAATGCGATCCTCACCCGGCTG
GGCGACAATGCAGCCCTGACAGGCGCCCTGCGCCTGCTGGTGGACGATCCGGAACGGCGG
CGGCAGATGGGCCGCGCCGGGTGGGACTGGATGCGCAGCGCGCACCGGTTCACTCCCGAC
GGCCACGGTGAGACCACCGAACACTATTACCACCAGTGGCTGAAGGAGCTGGGACATGGC
TGATGATGCCCGAACCGTACCGGTGCTGATGCACCACCACGTCACTCCGTCGCCGGGCAT
GATCACCGTGTCACCGGAGAATTTCGAAAGCCAGATCGCGTGGCTGGCCGGCAACGGCTG
GACGTCGCTGACACTGGACCAGTACGCCGGCTTCCTGGCCGGCAAGCCGGTGCCGCGCAA
GTCGATCGTGATCACCTTCGACGATGGCTACCTGGACAACTGGGTGTATGCGCACCCGAT
CCTGCAGAAGTACGGCATGCACGCGGTGGTGTTCGTGGTCACCGGCTGGATGGGCGAAGG
CCCGGAGCGGCCCCACGCCGGGCTTGCCGGGGCAACGTTGCCTGCCACGCCGGACCATCG
CGGCTGCGAAGCGGCGATCTACGAGCAGAACCGCAGCGACGACGTGATGATGCGCTGGAG
CGAAGCGCGCGCGGCCATCGCCGCCGGCACCTTCGAAGTGCATTGCCACACCCATACCCA
CACCCGCTGGCTGCGCCGCGACGACCTGGACCGCGCACAGCGCCGTGCCGGCCTGAGCCA
CGACCTGGCAGTCTCGCGCGACGTCCTGCAGGACAAGCTTGGCGAGGTGTCCGATACGCT
GTGCTGGCCCTACGGCGATTTCGACCAGGACCACATCGAGGTGGCGCGCGAGCACGGCTT
CCGCTACCTGCATACCACCCACCCGTTCGGACGCAATGTGGTGGGCGGCGACCCGGAGCG
CATCTATCGTTTCGCGATCCGCAACCGCCCGGCCAGCTGGCTGCGAAAACGCATCGCACA
GAGCTACAACCCGCTGATCGCACCGCTGTTCAATGGCTTCAAGGCACGCCAGAAGAAGAT
GGTGCCGGGGCCGTAGGCAACCCACCGCCCTGCCCCTTCAACGAAAACGCCCCGGCATTC
CGGGGCGTTTTCGTTGGGCGGATGTGCAGCGGCCTCAGGCGGCGGCTTCACGTACCGCCG
CGGACAGTCGATCCAGCGTGTCCTGCATCAGCGTCGCATCATCGGCCTCGACCGTGACCC
GCACCACCGGCTCGGTACCGGACGGGCGCAGGAACGCACGGCCACGGCCGGCCACCGACT
GCTGCGCGACAGCCAGCGCGGCCTGCACGCTGCCGGCCTGCACCGTGGCCTTGGCCGAGA
CATTGCCCAGCCGCACGTTGACCGTCTTCTGCGGCACCCGCACCAGTCCTTCCAGCGCCT
GGCGCAGGGTCTGCCCGCTGTTGCGCAATGCCACCAGCACCTGCAGCGCGCTGACGATGC
CGTCGCCGGTGGTGGCCCGATCCAGGCACAGCAGGTGGCCGGAGGCTTCACCGCCGAGCA
CGCCGCCGCCTTCCATCAGCGCCTGGTGCACGTAGCGATCGCCGACATTGCTGCGCACGA
ACGGAATCTGCAGGTCGGCAAATGCCTTCTCGATGCCGTAGTTGCTCATCAGCGTACCGA
CCACCGGGCCGCGCAGGCGGCCTTCGGCTTTCCATGCACGGGCCAGGATATACAGCAGGT
CATCGCCGTCGACCGGGTTGCCCTGGTCGTCGGCCATCAGCACGCGGTCGCCATCCCCAT
CGAAGGCGATGCCGAGATCGGCGCGGGTTTCGCGGACCTTGGCCGCCAGGTTGTCGATGT
GGGTGGAACCCACGCCGGCGTTGATGTTGACGCCGTTGGGCTCGGCACCAATGCCGATCA
CCTCGGCGCCCAGTTCACGGAACAGCAGCGGCGCGATCTGGTAGGTGGCGCCGTGCGCGC
AGTCCAGCACCAGGCGCACGCCACGCAGGTCGAACGCGCGCGGCACGCTGGCCTTGCAGA
ACTCGATGTAGCGGCCGACCGCTTCGCGCGCACGCGACGCCTTGCCCAGCTTTTCCGATT
CGGCGGTGGTGAACGGGATGTCCAGCGCCGCTTCCAGGGCCAGCTCGGTCGCATCGTCGA
GCTTCTCGCCCTGGGCGGAGAAGAACTTGATGCCGTTGTCGTAGTGCGGGTTGTGCGAGG
CGCTGATGACGATGCCAGCGTCCACGCCAAGCGTACGGGTCAGGAACGCCACCGCCGGGG
TCGGCATCGGCCCCAGCAGCTGCACGTCCGCACCGGCGGCGACCAGGCCGGCTTCCAGTG
CCGCTTCGAACATGTAACCGGAGATGCGAGTGTCCTTGCCGATCACCACGATCGGCCGGC
GCCCATCCTGGCCGCGCTGGTCGACCAGGACACGGCCCAGGGCGTTGCCCAGGCGCAGCA
CGAAGTCGGCCGAGATCACGCCCTGGCCGACCCGTCCACGGATGCCATCAGTACCGAAGT
ACTTGCGGCCTCCCATCAAGCCACCTCCGGCGCCGGCTGACGGCCCAGCATTGCCAGCAG
ATCGGACAGGCGGTCGCGCATTTCGCGACGGTCGCAGATCTGGTCGATGGCGCCGTGCTC
CAGCAGGAATTCCGAACGCTGGAAGCCTTCCGGCAGCTTCTCGCGCACGGTCTGCTCGAT
CACGCGCGGGCCGGCGAAGCCGATCAGCGCCTGCGGCTCGGCGATGTTGATGTCACCCAG
CATCGCGAAGGAAGCCGACACGCCGCCGGTGGTCGGATGGGTCAGCACCGAGATGTACGG
CAGGCCGGCTTCACGCAGCTTGCCCAGCGCGGCCGAGGTCTTGGCCATCTGCATCAGCGA
GAACAGGCCTTCCTGCATGCGGGCGCCACCGCTCTGCGAGAAGCACACGTAGGGCGCACC
GATCTCGACCGCGGTTTCCGCGGCCAGTGCGAAACGCTCGCCGACCACCGAGCCCATCGA
GCCGCCCATGAAGGCGAAGTCGAACGACGATGCCACCAGCGCACGGCCCTTGAGCAGGCC
GCGCATGGCGATCAGCGCGTCGTACTCGCCGGTGTTCTTCTGCGCGATCTTGATGCGCTC
GCTGTACTTCTTCTGGTCCTTGAACTTGAGCAGGTCGGTCGGCCCCAGGCGCGCACCGAT
CTCGGTGGTGCTGTCGGCATCGAACAGGGCAGCCAGGCGCGCACGCGCACGGATCGCCAT
GTGATGGCCGCACTTCGGGCAGACTTCCAGGTTCTCTTCCAGTTCCGGACGGTACAACGC
GCTGCCGCAGTTGCTGCACTTTTCCCACAGGCCCTCGGGGACACTGCGCTTCTTGCTGGG
GGTGTTGTCGGTGCGGATGCCGGACGGCATCAACTTGCTGAGCCAACTCATGCGGGAGGA
CACTTCCGTTCAGGGCGGCCCGGGGGCCGCAAAGGCGGACAGTCTAGCTCCGCTTTCCCC
GCCCGTGCACCCCCTTGCCAGCCACGGGGCAGCCGGAAAAAACCATGCTGGGACGTACGT
TTAGGTGCTGGGGCGGTGCCCGCCGCTGGCCGGCAGCCCTTGCGTGCAGACCGATGGGTA
GTGCCGGCCGCTGGCCGGCAGCCCTTGCACGCGAGCCCTCAGGAGGATGCCGGCCAGCGG
CCGGCACTACCGTTACGCGTCCAGCGCCTGCCGCAGCGGGGCGAGGAAGGCCCGGGCGTG
CTGCGCGGCCTCTTCCGCCGAGCCCGCTTCGGCCAGCGCCGCCACCAGCGCGCTGCCCAC
CACCACGCCGTCGGCCTGCCGGGCCATGGCCGCGGCACTGGCGGCATCCTTGATGCCGAA
GCCCGCCACCACCGGCACCGACGCACGCGCGCGCAACGCCTGCAGGCGGGCACTGGCGGC
ATCGCTGTCCAGGCGCTCGGACGCGCCGGTGACACCGGCAAAGCTGACGTAGTAGAGATA
GCCACGGGCCAGCGCCAGCAGCTTGTCGGCTCGCGCCTCGCTGGTGGTCGGCGACGCCAG
CAGGACCAGCGCAAGGCCGGCTGCGTCGAACGCCTGCTGGGCGTCGCCCGCTTCTTCCGG
CGGCAGGTCGACCAGCAGCACGCCGTCTACGCCGGCGTCGACGGCGGCCTTGGCGAAGGC
CGCGTAACCGTGGATCTCCACCGGGTTCAGGTAGCCCATCAGCACCACGGGGGTCTGCGC
ATCGCGCTCGCGGAACTGCGCCACGGCCTGCAGGACGTAGCGGCTGCCGGCGCCGCGCGC
CAGCGCGCGCTCGGAGCTGCGCTGGATGGTCGGGCCATCGGCCATCGGGTCGGAGAACGG
CACGCCCAGTTCAATCACGTTGGCGCCGGCGTCGACCAGTGCGTGCATGACCGGCACGGT
GGCCTCCAGCGAGGGATCACCGGCCGTGACGAAGGGGATCAGCGCCTTGCGCTGCTGTTC
GCGCAGACGCTGGAAACAGGCATCGAGTCGGGATACGGACATTTCAGGCACATCCTTCAA
TCAGTTCAATCGCATCGCTGGTTCCCCAGTACATCTGGGTGACCCGCCCTTCAAACAGTT
CCACGCGGATACCCAGGTCCGAACCCGGGTCCTGCCAGGTGAGGTACTCGCCCTGGTCAC
CGTCGTAGGCATGCGGGCTGGATACCGGCGGCTTCGGGAACTGGGCCATGGCCTGGGCGC
GGGTCATGCCGACACGCAGGCCGAACGGACCGGGCTGCTGGGTCGGCGCCCCGCTGTCCG
GATCCAGGCCGAGATCGAAACGGACGACGCGATCTTCATCGGTCATCATCGACACGCCGG
GCGGCAGCCCCTTGCCGTCGTAGTACTCGCAACTGCCGCCGATGGCTTCGACCGCCCCTT
GCGCGGTCCACGGCCCGAGTGCCTTCAGATCGCCCATGTGCTGGCCGATCAGCACCTCGC
CGGCATGGTCCAGCGCCACCGAGACCACCGCAGGCGCGCCATCGCTGTCCATATCTTCCG
TGGACGGCGGATCGACGATCGGCGCACGTGCCATCGGGTCGAGGTCATCATTCGCGGCCG
CCTGCTGTGCCGGCTGCGTGGTGGCCTTGGCGGCCGGTGCCAGCAGCGGCGGCTCCGGCG
GCTGGCACGCGGCCAATCCCAGCGCCAGCAGCAGCACGCCACTGTTGCGCAGCAGCGCGC
TCACAGCACCAGCCCTTCGCGCGCGGCGATGGTATGCACATCCTTGTCGCCACGGCCGGA
CAGATTGCACAGCACGATCTGGTCACGCGGACGCTCACGCGCCAGCTTGATCGCCTGCGC
CAGCGCATGGCTGGACTCCAGCGCCGGCAGGATGCCCTCGGTATGCGCCAGCAGGTGGAA
GGCCTGCAGTGCTTCGTCATCGGTGATGCCGAGGTAGCGCGCGCGGCCGGTATCGGCCAG
GAATGCGTGTTCGGGGCCGACGCCCGGATAGTCCAGGCCGGCCGACACCGAATGGGTCTC
GATGATCTGGCCGTCGTCGTCGCACAGTACATAGGTGCGGTTGCCATGCAGCACGCCCGG
GCGACCGGCGGCGATCGATGCAGCATGGCGACCGGTGCTGATGCCATCACCTGCGGCCTC
GGCGCCGACGATCTCGACCTGGCGGTCGTTGAGGAAGGCATGGAACAGGCCGATGGCATT
GCTGCCGCCGCCGACGCAGGCAGTGATCGCATCGGGCAGGCGGCCGTACTCGGCCAGCAT
CTGCTCGCGTGCCTCGCGGCCGACGATGGCGTTGAAGTCGCGCACCATGCGCGGGTAGGG
ATCCGGACCGGCGACCGTACCGATGATGTAGAAGGTGTCCTGCACATTGGTCACCCAGTC
GCGCATCGCTTCGTTGAGCGCGTCCTTCAAAGTGGCCGAACCGGAGGTGACCGGCACCAC
CGTCGCGCCGAGCAGCTTCATGCGGTAGACGTTGATCTTCTGCCGCTCGATGTCGGTGGC
GCCCATGTACACCACGCATTCCAGGCCCAGCCGCGCGGCAACCGTGGCGCTGGCCACGCC
GTGCTGGCCGGCACCGGTCTCGGCGATGATGCGCTTCTTGCCCATCCGCGCCGCCAGCAG
CGCCTGGCCGATGGTGTTGTTGATCTTGTGCGCGCCGGTGTGGTTCAGGTCTTCGCGCTT
GAGCAGGATCTGCGCGCCGCCGACATGGTCGCTCAGCCGCTGGGCGTGGTAGATCGGGCT
CGGCCGGCCCACGTAGTGGGCCAGGTCGCGGTCGTAGGCGGCCTGGAAGGCCGGATCCTG
GCGGGCCTGGTCATAGGCCTGGGCGAGTTCCTGCAGCGGGCCGACCAGGGTTTCGGCAAC
GAAGCTGCCACCGTAGCGGCCGAAATGGCCCTGGGCATCCGGGAAGGCGTGGTAGTCGGC
AATGGGGGAGGCAGACATGGAAGCGACCGCTGGTTCGAGACAGGTGGATACTCTAGCGCA
CGGGTCGTGACCGGAAAATGGATATTATCTGGCATATACCGTCAGGAAATCTCACATGAG
CCGTTCGCTGTTGCCACCGCTCAATGCGCTGCGCGCGTTCGAGGCCACCGCCCGCCTGGG
CGGGGTTGGCCGCGCCGCGCAGGACCTGCACGTGACCCACGGCGCGGTCAGCCGCCAGCT
GAAGCTGCTGGAAGACCACCTCGGCCTGGCGCTGTTCCAGCGGGCCGGTCGCGGCCTGCG
CCTGACCGATGCGGGCACGCGCCTGCAGGCAGCGTGCAGCGAGGCCTTCAGCGGCATCGA
AGACTGCGTGCGCGAACTGCGCCGGCCGACCGCGGCCCCGGCGCTGGTGCTGGGCTGCAG
CGGCAGCGTGCTGGCGCGCTGGATGATTCCGCGCCTGCCCGCACTTCAGGCCGCCCTGCC
CGGCGTACGCCTGCAGTGGTCGGCGCTGGATGGCAGCTTCACCGAGGCGCAGGCCGCACT
GGACGCGGTGCTGCTGCTGGCGCAGGGGCCGTGGCCCCGGGGCTGGCAGGTGCGTGAGCT
GGCGCCGGAACGGGTCGGCGTGGTGGTGGCCCCCTCGCATCCGGCCGCGCAGCGACTGCG
GCATGTGCCGCCTTCGGCGCTGCTGCAGGAGACGCTGCTGCACACCAGCTCACGGCCGCA
GGCATGGCCGGCGTGGGCGCAAGCGCACGATCTGGACACCTCGAAGCTGCAGCTGGGTAC
TGCCTTCGAACACCTGTACTACCTGCTGGAGGCAGCGGTGGCCGGGCTGGGCCCGGCGAT
CGCACCCGAGCCCCTGGTGGCCGAGGACCTGGCCGCCGGGCGACTGGTCGCGCCGTGGGG
ATTTGCCGCCACCGGTGGCTTCTGGGTGCTGGCGCGACCGGATGGACCGGCAGATGGGCG
CGTGGATGCGCTGGCCGACTGGCTGGGCCAGCAACTGCGCTGACAACAAAAAGGGGACGG
AGGGGATTAAGTCGCAAGTGGCACAAACGACTTAATCCCCTCCGTCCCCTTTTTTCAGCT
GGCAGTCGGGGTGGCCAGTCGCTGCTGCAGGTCTTCGCGCAGGCGCGACAGCTCGACTTC
GGCCTGCTGCCGCTGCTGCATTCCTTCGCGATGGATGCTGCGCACTTCCTCGACCGTGGC
GATCAACTGGTCGTGCACGTGGCGCAGCGTGGCCACGTCGATCACGCCGCGCTGGTTGCT
GCGCGCGGTATCCACCGAGGCCTGGCGCAGCAGGTCGGCGTTGCGGCGCATCAGCTCGTT
GGTGGCATCGTCGATGGCGGTGGACAGCTCGACCGCGGCCTTCTGCTCACCCAGCGAAAG
CTGGATGGCGAACTGGCGCTTCCACGACGGGATGGTGATCTCGCGCACCGTGTTGAACTT
CTCGATCAGCTGCAGCGCGTTGGCCTGGATCAGGCGGATCATCGGCAGCGACTGGTCGGC
CGCATGCTGCATCAGCTGCAGGTCGGACACGCGCTTTTCGAGGAGGCGGATCGCGTTGTC
GACTTCGCTCTGGCGGATGCGCTGCTGCGGATCCTCACTGCCCTGCCCGGCCTGCTGCTC
GGCCTGCAGTTCGGCCAGGCGCTGCTTGCCGGCCGCAGCATACAGGCCCAGCGCATGGCG
TTCTTCGCGGACGATGTCATGCATGCGGTCGAACTCGCCCACGCGCTTGCCCATCAACGC
CTGCTGCACACCGACATCACCCAGCAGCTGCTCGATCTGCGCATTGGTGTCGCTGAACTT
CTGCACCAGCTCGCCCTTGGATACGCGCAGGCGGTCGATCAGGCCACCGATCACCGGCAC
CTTCGACCGCTGCGCGAAGCCGTCCAGCTTCAGGCTGCGTGCGATGCGCACCACTTCGCC
CAGTTTCTCGCCGCTGGCATCGAGGTCACGATTGCGCACCTGGTCCAGCAACTGGCTGGA
AAACGCCGCGGTGCGCGTGGCCGCTTCGCGACCGAAGACCTGCAGGTTGCCCGGGCGCAG
GTCATCCAGCTCCAGACGGATCTCGGCGATGCGCGGCAGATCCTCGCGGACCAGGCCAAG
CGCCTGCAATGCGCCTTCATCGAGCGGAACGGCGGTAGTCGTGCCGGGCACGAGGGCACC
GGGGGTCTGGCTGTCCTGGGTCATCGGGCAGTCTCCTTGCAGTTGGGTAAGCGGCAGCGG
CGGCCGGCTCAAGGCAGTCTAGCCTGAGCCGCCGCGACCTCGTCATCGATCTGTGCGTGC
AGCGTGGCGGCCTTCGCCGCCAATGTGGCGCCGGCCGCGGCCTGGCCCGCCGCGGCGGCC
TGCCGCCAGGCTGGCAACAGGACGTCATGGATGCGCGCGAAGCGTTGCAGCAGCACGTTG
TCCTGGTCCTGCAGGAGCTGCCACTGGCCGGCCTCGAGACGGCGCAGCGTGGCCAGCCGG
CGCAGGTGATAGAGCCGTTGCGACAGCGCGGCCTGGCCGGCGGTATCCAGCGACGCCAGC
CGCACCGCTGCCAGCTCGACCCAGGCGTCCAGCGCTGCGGCCGCCGCTGAATGTCCGGCG
ATGGCCATGGCCCGCAGCTGCAGCTGCTGCTGCAGCTGCTGGGCCTGCTCGCGCGCCTGC
AGGGCCAGCACGCCCAGCTGCGACTGCAGCGCACGTCCTTCCGCCTCGCGATCGACATCG
CGCCCCAGCAGGCGGCCCCACCAGCCCGCCTGCTGCCGGATCTGCGCCGGGTTATCGGCC
TGCAGGGCCAGCGCGATGCGTGCCAGTGCGGCCACCAGCCCTGCGCCCGCGCCCGGCGGC
AACGGTGTTTCGCGCCGCGCCAGCGCCTGCAGCAACGGCGCACCATAGTCGGCCAGCGCG
GCGACATCGGCCGTGTCCGGCAAGCTCGGTGGCGGCAGTGGCGCCTGCATGGTCACGGCA
GCGGCGGCGGCTTCGGTGTCGTCGCTGGAATCTCCTCACCGTCGTCCGGCGGCAACGACT
CGCCGTAGAAGTGACGCATCAGCGCCTCATCCAGCGCGCGCTCCTCCGGCGTCGTGGCAC
GGCGCACACGCGCACGCTGCGCCACCGCACTGTTCGGCACCCCACGCTCGACCTGCTGCC
GCGCCCAGCCGGCGAACGCGGCCAGGGTCTGGGACACCTGTGCCTGCTGCGCCTGCGATG
CCGCCAACAGTTCCACCAACGGTGCCAGGCCAGCCTGCAGGTCGTCGGCCAGGACCGTCG
TCGGCACACTGGCGGCTGCCGCGACCGGCACCGGCGCGGCGGGCGGACGTGTTTCAGAAA
GACGATGCAGGGCCTCCAGCAACGCCGGCCACGGTGCCGGGTCGGCAACGGCAATCGCTT
CCGGCGCCGGCGGTGGAAGCTGCAGGGCGGTGGCGATGTCGGCCAGCTGCGCGACCACGC
GCCCGCCGACATCGCTGTCGTCGGCCCCCATGGCCTTGTTGCGCAGGAAGTCGCGCTTGA
TCTGCGTCCAGCGTTGCGCCTGCGTGTCGTCCAGCACGCCGCGCAGCTCGGCCAGCTTCA
ACAGGTTTTCTTCGGCGCCGGTGGTCAGCAGCTGTGCCTCGCCCAGGTAGTGGTCGGAGA
TCAACTGCTGCAGCTCGTCCTCGTTCATCACCGGCGAGATTTTCTCGGCCAGCTTGTTCA
TGTTGCGGTAGCTACCCTGCAGCCGGAACGGCGGCTCGGTGCGGTAGCGATCGTCCTGCG
CGGCACTGGCGATGTACTGCTGGTTGACGCGGTAGGCCACGTCGCGCACGCGCAGCATGC
GCTGCAGGGTGGCGGTGATTTCGTTGATCTCCGCGCTGCTGTAGGCGTGGCTCAGGCCGT
TGGTCGAGACCTCCTTGCCCATCGCCCGGTCGACCAGCGTGTACAGGTCAGCCATGTCGC
GCGTAGCCAGCGGCGCCAGCACCGGGTTGGAAGTCAGGCTGTTCTCGATGTAGCTGAGGG
TAAAGGCCGCCTCCATGCCACCGAGCACATCACCCAGGTTGTAGATGTCGGCACGGTTGG
CCAGCATGTCCGGAATCTTGAACACCTCGCCAGACTCGGTGTACGGATTGCCGGCCATCA
CCACGCAGAATTTCTTGCCGCGCATGTCGTAGGTGCGGGTGCGACCGCGCCACACACCCT
CGATACGGCGGGTGCCATCGCACAGCGAGATGAACTTCTGCAGGAACTCCGGATGGGTGT
GCTGGATGTCGTCCACATACAGCATGGTGTTGTTGCCCATTTCCAGCGCCAGGTTGAGCT
TCTCCAGCTCCTGCCGCGAGGTCGCGTCCGGTGCCTGGGCCGGGTCCAGCGACCGCACCT
CGTGACCCAGCGCCGGGCCGTTGATCTTCATGAAGACCAGGCCCAGGCGGTGCGCCACGT
ATTCCATCAGCGTGGTCTTGCCGTAGCCGGGCGGCGAAATCATCATCAGCAGGCCCATCA
GGTCGCTGCGCTTGTTCTCGCCGACCGTGCCCATCTGCTTGGCCAGGTTGTCACCGATCA
CGCCCAGGTAGACATCATTGATCAGCTTGTTGCGTACGAACGAGGACAGCGGCCGCGCCT
TGAACTCGGAAAGCCGCAGGGTCTCGCGCTCGCGGCCGATGATGCCCTGGCGCAGCGCCT
GGTAGGCATGGAACGCTGGCACGAAATGACGCAGGTGCTGCTTCAGGCGCGCCAGGAAAT
CATCCAGCGATACCACCAGCGTGCCGTTGCTGATGCGTGCGTGTTCACCCAGCAGGCCAC
TGACCTCCGCCTGCAGCGCGGCGTCGCTGGCACGGGTACGCAGCTGGCGCTGCACCAGCA
GCAGTGCTGCAGCCTCGTCGACGTAGCCGGCATGCGGGGCATGCGCCGGCATCCGCGCCA
GCGCCCGCAGCCACTGACCGGCCAGCGCCCAGCGCGTGGCCAGCGGATCCTGGCTGCGCT
GCAGGGCGCGTTCGACCGCCTCGCGTTGCCCGGCCTGTTCCAGCTGCCGAGCCAGTGCCT
CCAGCAGCGCTACCGCATGGCGGCTGCTGCTGAACACCGGTTCGCCGGCCGCCAGTTCCT
CGCCCAGATAAGCGGCCGCGGCCTCTGCGGCATCGGCATCGAACGGCAACGCGTGGGATT
GCGCATACGCCAGCAGTGCCTCGGCCATTTCCGCACGCAACGCCAGGCGCCCTTCGTCGG
ACCCCAGCAGGCGTGCCAGCGCTTCAGCACCCATCTGGCGGGCCGGCCATTGCGCCACCG
CTTCGCGCCGCTGCTCGGCAGCCCAGAACAGCACCGCCAGCGCACGCACCCGCGGTGCAT
GCCGCAGGCTGCCGGCCGCCTGCTGCAAGGGCAGCAACGCACGCAGGATCAGCGCGGCAT
CATGGTCATGGATGCCGCGCTCGTAGCCTTCGCGGTAGCGCGGTGCGGCAAACGCACGCA
CGCGCTGGTCCAGTGCTTCGGGCGTGGCGACGTCGTGCTGCAGCGTGGCCAGGTCAAGCC
CGTCGCTCCCCTCCTGCGCGGCCATCAACAGGCTGCCGGCAAGATACTCGCCGCGATACA
GTGCAGGTGATTCGGAGTCCAGGGTGACCGGCCAGAACGGCTTCAGCGCATCCAGCTCCG
GATCGTGCAGCGTCTCCAGGAAGTCGGTGCCGGTCAGATGGATCGCCAGCGTGTCACCAC
GCGGCAGCAGGGTCAGGTCCAGCGCCTGGGTGTTGACGCTGAAGCGATGGCGCGGCCCCA
GCCGCACCACGTTGCCGCCCGCCTCGTACAGATCACTGCGGTCACGCAGCTGGCGCACCG
CCTGGTCACGCACGCCCTTCAGGCGCGCTTCGATGTCGTCGGCCTTGACGTTGTCATGCA
ACGCGCGCAGGCGTTCGGCCAGCTCACGCAGCTTGAGGATCAGCGGATCGCCGGCAAAGA
ACGCATTGAGCTCATCGGCGGTGGCGAAGCGCTCGGTGCGCTTGGCCAGGCCATCGAGGA
TGCGGCTGGCCGCATCCAGCACCGAACGTGCCTTGCGCTGGCGGTCATCCAGCAGCGCCT
GCTTGTGCGTTTCGAAGGCTTCAACCAGCTCTTCGCGCTTGCTCAGGATGTCGCCGAGGA
ACTGCTCGTGTTCGCCGAACTGGCTCTCCAGCTCCTCCAGCTGCACCAGCAGGCGCGACA
GCTGCTCGTCGGCACGCTCCGGGTCCGTGGCCAGCGCCAGCGCGCTGGTGATCGACTGCG
AGAACAGCGCGAACTGCGCGGCGAACTGCGCCACGGCCTCGGCTGAGCCGAGCGACCTGC
GGCGCTGATCGGCACGCGCGCGGGCCTGGTTGAGGCGGCCGTACAGCACCGAAATGGACT
CGACCACGCGGGTGCGGGCGGTGGCATCGTCCACCTTCAGGCCGGCCATCAGTTCAGACA
GCATATCCAGATCGGCCGCCATCCCGCGCAGCCCCTCCAGCTGCTCATCCAGCTGGCGGG
CACTCTGCGCCTGCTGCGCAGCCTCATCCAGCGCCTGCAGGCGCGTGGTCAGCGGCACCA
GCGCGGCATCGCCGGCGAGGAAGTCACCCGTGGCGGCGCCGACATGATCCTGCGCCTCCA
CCAGCTCGGCCGTCATCGTCTCGATGCGCGCGGTGTCGATGTAGCGCAGCTCGCGGATGG
TCAGCAGCCGTCCGCGCAATGCGGTGATCGCATTGAGGGCCTCGACGAAGGCCTGCACCT
CGCTCCAGTTCTGCGGCTGCAGCCGGCCCAGCAGCGCCTTGTGCGCGGCCTCTGCCTCGA
CCATCGCCTGCGCCGACTGCTGGCGGATCGACTGCACCTTCTCGTACTCGTCCAGCACCG
ATTCGCCGGTGGCGCTGATCTGCCGCAGCAGCGCCTCGGCGCCATCGCAGGCCGCGTCGC
CCAGCCAGTGGTGGGCATCGAACAGGCGCCGGGTGTCGGCCACCAGGCGCTGGTAGCGCT
GCACCGACACGTCCTGGCCATCGATCTCGCGCGCCAGGTTGAACAGGTTGGAGATGCCCC
GCACCAGTTCGGCGTTGCCGATGCGTCCCATGAAGGTGTTGCCGGGTGGCCGGCTTGCAG
CAAACTCGTCACTGCTGAACGGGGTCTGCCAGACCTGCATCGGATGGATGCGGGTCGGTT
CGCTGCCTTCGGCATGGAACAGCACCATGCGCCCGTCCTGCATCAAGGCGTAGCCATGGC
CGAACACCGGGTTCTGCAGCACGCGCTGGATGGTGTTGTAGACGAACAGCGCCGAGCGCC
CGCCTTCGCGCTCGTAGAAGATGTACAGCACGTCCTCGCCGTTGGGCGAACGGATGCTGC
GCTTGAACTGCATGCCGGCCATCGAGGCGTCGAACGCCTTGTGCTCGCCGCCCTGCAGGT
AATAGCCACCCGGGAAGATCACGCCGTGGTCTTCGGGCAGCTGCACGCAGGCCTGCACGA
TCGCATCGTTGCGCACGATGCCGCCGGTCAGCGTGTTGTAGATCAGCCCGCGCCACTCCG
TCTCGCGGTACGGCAGCACCTTCAGCAGCACCAGCGAGCCGACCCGGGCGAACTCGAACT
GGGCGTCGTCCAGCGACTGCGTGCTGTCCTCCACCGGTTCGCTGTAGATGCCCTGCCCTG
TCTCGGTGTTGTTCTCGACCTTGATCGTGAGGTCGCCGCCGGTGGTCTCCACGAACAGGG
TATCGAGGATGTTCAGGTGCGAATGGCGGCCATTGACCGCCAGGTCGCGGGTCGCCCGGG
TCCATTCGAAGTCGAACGGCGGCGGCAGTGCGATATCGCGCTCACCGCGCGCATCCAGAT
AGGTCAGTTCGCCATCGCGCGACAGCGCCCAGCGGAACACGCGCACGTCGCTGCTGCGCT
CACCGATCTGGAACGACGCCAGCAGCTTGTCGCCCACCACGATCAGCTGCAGCAGGCGCG
CGTGCTTGTAGTAGGCGTACAGTTCGTTGAAGTCGTGCACGAAGCCGGGCTGGTCGAGGA
AGCTGCCCTTCAGCTCCAGCGCCGCCACGTCGTAGCCGTCGCTGCCCTGCACCAGCCGGT
ACAGGCCGAACACGTCCTCGATGCGGGTCTGGGTCTTCAGCCCGATGAACACGTTGTAGC
CGAACAGCAGGCGGTCCGGCCCGACCTGCACGATGTCACGGCCGACGCAGTTGTTTTCGC
TGCGGATGCGGAAGCGCCCGACCACCTCCAGGCGGCTGTCGCCGAACTCGGCCAGGCGCT
GGCGGTTGAGCGTTTCGGCCAGGCCCTGCAGGCGCTGGCCCTGCTCGGCCAGGCGGCGGC
GCAGGACTTCATAGGCACCGCCCTGGGCAACGGCCTGGTCGACGGTAGTGCCGCCGGCCT
CCGGTGCGGTGGATTCGGCGGACGGATGGGTATCAGACATCAGCAGGCTTCCGGCTCACG
GGCGGACGGCCGCGGTTGCGGCCGGCGCGGGCGGGCGATGGCCGCAGCAGCCATCGCCCG
ATGCATCAACGGGCGCTGTCGACCACGGTGGCCGACACGGTCGGCACCGCTTCGGCATCC
TCGGCGATCTGGCGCGGCGCCGGTTCGGCCACGGCCACGCCCAGGTAGCGCTGCATCAGC
TCCTGCACGATCGGGCTCTTGCCGGCAAAGCCTTCGATCGACTTGCCCAGCGACACCGCC
TTGACCAGGTTCTCGAACATGCCGCCGTCGCCACCGACCAGGTCGATATCGGCGTTGCGC
AACGCGCTGGCGATGACGTTGGCGTTCTCGCGCGAGACTTCCTTGCCGGCTTCGATCGAG
GCCAGCGCCTGCTTCAGGCTGTTGTCCAGCATCATGCGGAACTCTTCGTGGCCACGTGCC
TGGTCGCTCAGCGAAGCGATCGCTTCGAACTTGCGCACCAGGCCTTCGGCTTCGGCCAGC
AGCTTCTTCTGCACCACGCCGGCTTCGGCGTTGCCCAGCGATTCGGTGGCGGTGGCACGG
GCCAGGCCCATCTTCTCCTCACCCTGCGCCTGCGCCTGCAGGGTCTCGGCCAGCACGCGG
GCTTCGTTGCTGCCCTGCTTCAGGCTGGCTTCGGCCTTGGCTTCGATCACGCGGGCCTCG
GCGATGCCGACCTTCTCGATGGCCAGTGCCGAAGCTTCACGCACCTGCGCTTCGGCCAGG
CCCGGTGCGGCCTGCTCGGCGCGCAGCGCGTCGGCCAGCAGGCGCTTGGCTTCGGCCTGC
TTGCCGGCTGCTTCGTGTTCGGCCTGGGCCAGCGTGGTCAGTTCCACTGCGCGGTGCTTG
GAAGCGGTCTCGCGTGCCTGCGCTTCCTTTACCTCGCGCACCAGCGATTCCTGTGCCTTG
GCCTCGGCTTCCAGGATCAGCACCTGCTTCTGGCGGTCGGCCTCGGAGACCTCGCGCACT
TCCTTGATGCGCTCTTCCTCCTGCGCCACGGTCTTGTCGATGGAGATGCGTTCGCGGGTG
ATGTTGGCCACGTCCATCTTGCCCTGCTCGACCACCTTGTCGCGCTCCACGCCCTGCAGC
TGCACTTCGCGGTCGGTGGTGACCTGCTCAAGCTGGCGTGCGCGCTCGACGCGCTCGGCC
TCGATGGCCACGGCGCGCTGGCGGTTCTGCTCGGCCACTTCCACTTCGCGCAGGCGGTTC
TGGTCGCGGATCTCGATCAGCTGCTGTGCTTCGATGCGGGCGTTCTCGGACAGCTGGCGC
TGCTCTTCCTGCACCTTGGCGGTCTCGGCCTCCTCGCGCGCGCGGATGGTCTCGATCTCG
CGCTTCTGGCGTGCTTCGGCTTCGGCCTGCTGGCGTTCCAGCGCCAGCAGCGCTTCACGC
GCTTCCACGTTCTTCTTGGTGATGGCGAGCTTCTCGTTCTGCTCCAGCTCGTTGGTCACC
ACGTTCTGCGCGGCGGTCAGCTCGGTGATCTTGCGGATACCCTGCGCGTCAAGGATGTTG
AACTGGTCCAGCAGCGCCTTCGGGGTCTGCTCCAGGTAATCGATCGCCACGTCTTCCAGC
ACATAGCCGTTGAGGTCGTTGCCGATCACCGCGATGATCTCGTCGCGGAACTCCTGGCGC
TTCTCGAACAGTTCGGTGAAGTCGAACTTCTTGCCGACCGTCTTCAACGCTTCGGAGAAC
TTGGCGTTGAACAGCTCATCGACGGCATGCTTGTCCGACGCACGGTCGGCACCGATGGCC
TTGGCCACGCGCAGCACGTCGGCCTGGGTCTCGTTCACCCGCAGGTAGAAGGCCACGGCG
ATGTCGGCACGCATGTTGTCGCGGCAGATCAGGCCTTCCTTGCCACGGCGGTCGATCTGC
AGGGTAATCAGGCTGATCCGCATCAGCTCGGCGCGGTACAGCACCGGGATGATCAGCGCA
CCGGTGAAGTGCACCTTGGGCGTGGAGCTCATGTCGTTGACGATCAGGGCCACGCCCTGG
TCGACCTTGCGGTAGAAGGCCTTGAACAGCCCGGCCACGCCCAGCAGCAGGACAAGCAGG
CCGCCGGCGACGGCCAGGAACGGTAAGAGGGATGCCAACGTCATTGATGAGTCTCCTTGT
TGCCCGGAAGCAGGTTGTCCTGGAAATCGAGGGCGATCGCATCGGCGCGGACCACCCGGT
AATAGTGTTGTTCGGCCATGTGCTCAACCAGCACGATGCGCTCGCCACGCTGCAGTTCGA
TGTCGCTGCGGATCTGCAGCACCAGCCCGGCGCCGCCATCATCGACCGTGGCATGACCGC
TGCGTGCGTCCACCTTCGGCGACGCGACCACGCCGGCCCGGCCGAGCAGCGATGCCTGCG
GCACCGGCCGCAGGCGCAGCAGGAAGCGCCGGACCGGGCGCAGGATCAGCGCGATGAGCG
GTACCGCTGGCAGCGGTGCCAGCACCGCCACGAGCGTACCCAGGCCCCAGCGCAGCAGGT
CCGGCAGCGGCAGCAGTACGAACAGATGGATGAAATAGGTGATGAGCCAGCCGAACAGGC
TCAGCAGGGTGACCACCACCATGATCGGGACGCCACCCAGGCCCCAGCGCGCCAGCATGG
CTGACAGGCCACTGAGGTCGGTCCCCGCCTCGAGCGCGCCATCGGCGCCGAGATTGCCAA
AACCGTCATCGACCAGGCCGAACGCCGCAACCGCCCAATACATCACCGACACCAACAGCA
GAATGCTGTACGGCAGCGTCGGGTAACCGAGTACGACGGTGAGAAACTCCTGCATCGCTT
GCCTTCCTGGGCTGTGGGCGGCGGCCACCCGTTCGGGGCGCGCCGCGCGCGTCCCGTCGA
TCCCCGCGCCAGTCCTCATGGCAGGCGCGCTTGGGACCATCCTATGTGAAGAATGCGTGC
AGGCTCAAATCCAGGTCCAAATCACGGCAAATAGTGACGCCAATCACTCGAGAACCGTGC
AATCGGCGCGGCGCACTTCCTCGACGAAGGTGCGCATCTTGTAGCCGTCCTTGATGCCCG
GCTCCAGTTCGATGCCACTGGAGACATCCACGCCCCACGGCAGGGTACCCAGCACCGCGT
CGTAGACGTTTTCCGGGTTCAGGCCGCCGGCCAGCAGGAACGGGCGATGCAGGCCGGTCG
GGATCCGGCCCCAGTCAAAGGCCACGCCGGTGCCGCCACCGCCGCCCGGCGCGTGGCTGT
CGAACAGGAAGCCGGCGGCGCTGGGATAGCGCAGCTGCAGGGTGCGGGCGTTGATCTCTT
CACGGCCGCCCATGGCGATCGCCTTCAGGTACGGCATGTTGAAGCTGCGGCAGAAGCTCT
CGTCTTCCTCGCCGTGGAACTGCAGCAGGGTCGGTCGTACCGTGCGCAGCACCTCGCGCA
CTTCTTCCTTGCTGTTGTTGCGGAACAACGCCACCACGTCGACCATGGGCGCGATCGCCT
GGCGCATCGCGCGTGCCTCGGCTGGAGCGACCCGGCGGCTGCTTTCACGGGCGAAGATGA
AACCCACCGCGTCCACGCCCAGCTCACCGGCCAGGCGGACGTCGCCGGCCCGGGTCATGC
CACAGAACTTGATGCGCGTGCGGTAGTAGGAGCGGCTCATAGCGTGACCTCGGCGGGCAG
ATGCCAGTTGTCGGGGTACAGGGGCCCGAGGAACACCAGGCCCTGCGGCGGTGCGGTGGG
ACCGGCTACGGTGCGATCGCGCCCGGCCAGCAGTTCGGCGATCCATTCCACCGGCTTCTC
GCCACTGCCCACCAGGATCAGCGATCCGACGATATTGCGGACCATGTGATGAAGGAATGC
ATTGCCCTGCACGGCGACCTCGATCACCTCGCCCTGGCGGCTGACCTGCAGCGACTGCAG
TTCACGCCGTGCATGCAGCGCCTGGCACTGCACCGAGCGGAACGCGCTGAAGTCGTTCTC
GCCTAGCAGGGCCTGGCCGGCGGCATGCATCAGGCCCGCGTCCAGCGCACGGCGCTCCCA
GCTGAGGGTCTGCCGCTGCAGCGCCGGCCGCACTTCGCGGTTGAGCAGGCGATAACGGTA
ACGGCGTGCCCGCGCCGAGAAGCGGGCGTGGAAATCATCGGCCACGGGCACGCACCAGCG
CACCGCGATCGAGCGCGGCAGGCGGGTGGTGGTGCCCAGCATCCAGGCGCGCGGATCGCG
CACCACGTCGGTGTCGAAATGCACGACCTGGCACTGGCCGTGCACGCCGGCATCGGTGCG
GCCGGCACAGACCACCTGCAGCGGCGCATCGGCCACCGACGACAGGGCCTGCTCAAGGCT
GGCCTGCACGCTGGGACCACCCTCGCCCAGGTTCTGCCAGCCCCTGAAATCGCTGCCGTC
ATACTCGACGCCAAGCGCGTAACGCATGTGCTACCTCGATGTTGCGGGAGGGGCGGCGCT
CAGGCCGGATCGCGTTCGGACCAGACCGCCAGTTCGTTGCCACCGGGCTCGACGAACTGG
AAGCGGCTGCCACCGGGGAAAGAAAACACCGGCCGTACGATCTCACCGCCAGCGTCGCGC
ACCGCTGCCTCGATGGGCGCCAGCTGGTCGGCATACAGCACCAGCAGCGGCGCGCCGCTG
TCACTGGCTCGTTGCGGCTGGCCGCGGAAGAAGCCACCCTGCAGGCGGCCATCGTCGAAG
GCGGTGTAATCGCTGCCATAGTCGACGAACGACCACCCGAACACCTTTTCGAAGAAGGCG
CGGCTGTCGGCCGGGTCACTGGAGGCGAATTCAACGTAGTCGATACGGCGCTCGCGGCTC
ATGGCACGGTCCTTGTCGGCGGGTTCGGTCACGGCAGGCGGGCCAGCAGTTCGCGAGCCT
GGGCCTGGCAGTGCAGGTCGCCGCCCTCGGCCACTTCCAGCAGCAACGTCCGTGCGGTCT
GCGCATCGCCCAGGTCGAGGTAGGCGATGGCCAGTTCCAGGCGTTCCTGCCCGGCGCGCG
GCGCCCAGCCGGCATCGCTGGCCGGCGCGGCAGTACCGTCTTCATGCGCGGCCGCGGCCA
GCGCGTCGTGCGGCGCCGCGCTCGAATCCCCGCCGTCATGATGCTCGGCCGGCAGGTCGA
ACACGCCGCGGAACTGCGGCTGCTGTTCGGCGTGCAGCGCGTAGTCCGGTACTGCGATCT
CGTCAGGGACCGCCTGCGCGGGCGGCTCATCCTGCACGGGGGTGTCCTGCATGGCCACCG
GCTCGTCCCAGCGCGGCAGGTCGGTCACGGCCCCGGGCAGCTCCACCACTTCGTCATCGC
GCAGCGTCTGCGCCTGCCAGTCAGCCTGGGCGGCGACGTCGGCGACCGCTTCGGCAGCCA
CGTCATCCTGCACCTCGGCTTCGGTCGCCCAGGCAGGCATCGCCGGTTCCTGGCGGCCAC
TGTCGGACACCGCCGTCGACCACGAAGACTGCTCGGCCAGCGTATCCAGCGCCGCGCCGG
CCGGTACCGCAGCGGCCAGGCCGGCGGCGTCGCCTTCCTCGCGCAGCGGCGGCAGTGGCG
ACGGCTTGCGACGACGCAGCAGCCAGGCCGCGCCGGCCGCCAGCAACAGCACCGGCAGAC
CCAGCCAGTACCACGGCGTTGCCGCATCGCGGGCAGCCGGTGCCTGCGCCAGGCGCTGCT
GCGCCGCGGCCAGGTCGTTGTCCTTCATCGCGATCAGCGACTGCTGCTGTTCCTTGAGTT
TTTCCAGGTCGGCCACCCGCTGCTTCAGCTCGCCGATCTCGGCATCGCGGGTCGCGATGT
CCTCGCGTGCCTGGCGCAGTTGTTCGTTGCCCAGCATGTCACCCTCGCTGCCGGCTGCAG
TGCCGGTGGTTGTGCCCGCGTGCGCGGCGTCGGAGGCCAGCGCCGGAGCGATTTCAAGTC
GTGCCCCAGTGGCCGCAGCCGGGGAAGAAGCCTTCGTGGTTCCCGCCGTGGCGACCGGGG
CGACAGTACCCGCCGGTTGCGGCACGGTGCGCGCCTGACGCCACTGTGCGGCATGCTCGC
GCACCAGCGCGGCGGCCTCGGCGGCATCGACCGCCGCCAGTGCATCGCTGCCGGGCATGC
GCAGCACGGCGCCCTGCCTGAGCAGGTTGACGTTGCCACGGATGAAGGCCTCCGGGTTGG
CCCGCAGCAGCGCAATCATTGCGCGGTCGCGGCTGACCTGGTTGCCGCGGGCCACCACGC
TGGCGATCTGCGACAAGGTCTGCCCACGCTGGACGGTAACGCTGCCATCGGCTGCCGGTG
CGGCAGCGGGTGCAGCCACTGCACGCGGGCGAGCCGGTGCGGGTGCCGGCGTGGTGGCGG
TGGACGGCGCAGGCGCGCTCACGCTCTCCGCGGCGGCGGGCGCCGGGGCGGCCTCACGGG
CGATGGTGTTGGAGAGCGTACCTGAGGGTGCAACGATTTCCGGCTCGGCCACGGCCAGTG
CGCTGGACGGTGCATCGACCAGCGCCGAGTACTCGCGCACCAGGCGGCCCTGGCCCCAGT
CCGCCTCGATCAGGAAGCTCAGCGACGGGGTCTCGACCGGCGTCTGCGAGGTCACCCGCA
CCACTGCCCTGCCCTGCGCATTGCGGGTCAGTTCGAACTGCAGTTCGCCGACCAGCCCGG
TCGGCCGCTGCAGGCCGACGCGCTCGAAGGTGACCGGTGAGGCCAACGCGACACGCAGGT
TCTCCAGCTCGGACGGATCGGCCGAGACCACCGGGATTTCGGCCAGCAGGGGCTGGCCCG
GCTTGGACAGGACACGGATGTCGCCCAAGCCCAGGGCAAGCGCCGAACTGCTGGCCAGGG
CCAGCAGCGCGGTGGAAAGATAGAGGAGGGGGCGCTTTGCGCCCCTGGCCCGTTTATTCA
TGGCGACACTATAAAGCGTGCGGACCGCGGTCCGCACCCACCCATGGGGACCTTCGGTAG
TGCCGGCCGCTGGCCGGCAGACACGCACGTGCCATCACGGCAATGCCGGCCAGCGGCCGG
CACTACCGGTGAGGCAACCGCTGTGATCAGCGCTGCTCGGCGGCGACCAGCTCGGCCAGC
TGCACGGCATTCAGGGCGGCGCCCTTGCGCACGTTGTCCGATACGATCCACAGGTTCAGG
CCGCGCGGGTGCGACAGGTCCTCACGGATGCGGCCGACGTACACCGCGTCGGTGCCCGAG
GCGTGGGTGACCGGGGTCGGGTAGCCACCGGCCTCGTGACGGTCCACCACTTCGATGCCC
GGCGACTGCTCCAGCAGCGCACGTGCTTCGGCCACGGTGACCTTGTCGCGGGTTTCGATC
GCCACCGACTCGGAATGGCCGTAGAACACCGGCACGCGCACTGCAGTCGGGTTCACCAGG
ATGCTGTCGTCGCCGAGGATCTTGCGGGTCTCCCAGATCAGCTTCATTTCTTCCTTGGTG
AAGCCGTTGTCCTGGAAGTCGTCGATGTGCGGGATCAGGTTGAAGGCGATCTGCACCGGG
AAGCGCTGCGGATCGATCTCCTGGAAGCTCAGCAGCTGGCCGGTCTGCTTGCCCAGCTCC
TCGGTGGCCGAACGACCACCGCCGGACACCGACTGGTAGGTGGAGACGTTGATGCGCTCG
ATGCCGTACTTGCGGTGCAGCGGCGCCAGCGCCACCAGCATCTGCATGGTCGAGCAGTTC
GGATTGGCGATGATGCCGCGCGGACGGTTGGCGACCTGTTCCGGGTTGACTTCGGACACC
ACCAGCGGCACGTCATCGTCGTAACGGAAGGCCGAGGAGTTGTCGATCACCACCGCACCT
GCGGCGGCGAACTTCGGTGCGTATTCCTTGGACACGCTGCCACCGGCCGAGAACAGCGCG
ATCTCGACGCCGGCCGGATCGAAGGTGGCCAGGTCCTGGACCGTGACCTTCTGGCCGTTG
AACTCGATCTCGCCACCGGCCGAACGCTCGGAGGCCAGGACGCTCAGGGTACCGACCGGG
AAATCACGCTCGGCCAGGATCGACAACATGGTCTCGCCGACGGCGCCGGTGGCACCGACG
ACGGCGACGTGGAAACTGCGCTGTGCATTGCTCATGGGGGAACTCTCACGAAAACGGGAA
TGGGGAAAAACACGCACGACAGCTGGGTTCGGGGAACCTCCTCAAGCGGGGCGCGCGGAG
GTTCCCTATCGTTTCCCGGTTTTTTTGCCCAGCGTCACGCGCGCGGCCATCGCCGCGTCA
GCGTTGATCGCGCTCGGCATCCGCGACGGGCCGCCGTCCAGGCCGAGCCCGGCAAGCAGA
TTATCCACGGCCAGCTGTACCATCGCCGTGCGCGTGGCCAGCGAGGCGCTGCCGATATGC
GGAGTGAGCACGACGTTGCGCAGCGCCAGCAGTTCCGGGCGTACCGTTGGCTCGCCTTCG
TACACATCCAGACCCGCCGCAGCCAGGCGACCGTTGGCCAGCGCATCGGCCAGCGCGATC
TCATCGACCAGGCCACCGCGGGCGATATTCACCAGCGTCGCCGACGGCTTCATCTTCGCC
AGTGCGGCGGCATCGATCAGATGATGCGAGGCCGGCGTGTACGGCAGCACCAGCAGCAGG
TGATCGGACTGTGCCAGCAGCGTATCCAGGTCCACATAGGTCGCGCCCACTTCCGCCTCG
GTCGCCGCCGGCAGCTGCGACCGGTTGTGGTACAGCACCTTCATGCCGAAACCGTGCGCG
CCGCGACGGGCGATGCCCTGGCCGATGCGGCCCATGCCAAGGATGCCCAGCGTGCTGCCG
TGGATATCGGCACCGAGCATGGTCTGGAACGACCACTGCTGCCACTGCCCTTCGCGCAGC
CAGCGCTCGGACTCGGTGATGCGGCGCGCGGTGGCCATCAGCAGGGCGAAACCGAGATCG
GCGGTGGTTTCGGTCAGTACGTCCGGTGTGTTGCTGGCCAGGATGCCGGCCGCGCTGAGC
GCGTCGACGTCCAGGTTGTTGTAGCCCACCCCGACATTGGCGATCACCCGCAGCTGCGCG
GCGCCGGCCACCTGGGCCGCGCCGATGCGCTCGTTGAGCGTGATGATCGCGCCGTCGGCG
CTGGCCAGTTGTTCGGCGATCTGGTCCGGCGCCCAGGCGGTGACGGTGTCGGTGCTGCGC
AGCTGCACGCGATCGCGCAGCGGCGCGATGGCCGCGTCGATCAGCGGCTGGCTCACCCAC
ACGGTCGGCCGCGTGTCAGCCATCGATCTGCCCGGGAATGCGCGGGGTGATCGTGCCGAC
ATCGCCGCACTGCGCGCGGTGGCGCAGCGCCTGGTCCATCAGCACCATCGCTACCATCGC
CTCGGCGATCGGGGTGGCGCGGATGCCGACGCAGGGGTCGTGGCGGCCGGTGGTGACCAC
CTCGACCACGTTGCCGGACGTATCCAGCGACGGGCCCGGCAGGCGCAGGCTGGAGGTCGG
CTTCAACGCGATCGAGGCGACCACCGGCTGGCCGGTGGAAATGCCACCGAGGATGCCACC
CGCATGATTGCTGGCGAAGCCCTGCGGGGTCAGCAGGTCGCGGTGTTCGGTGCCCTTCTG
CGCGGCGCTGGCGAAACCGTCGCCGATCTCCACGCCCTTCACCGCGTTGATGCTCATCAG
CGCGGCAGCCAGTTCACCGTCGAGTTTGCCGTAGATCGGCTCACCCCAGCCCGGCGGCAC
ATTGTCGGCGACCACGTCCACGCGCGCGCCGACCGAATCTCCGGACTTGCGCAGCGCGTC
CATGTACGCCTCCAGTTCGGGCACCTGTGCAGCGTGCGGCCAGAAGAACGGGTTGTCTTC
CACCGCCGACCAGTCGAAACCGGCCGGGGTGATGTCGCCCAGCTGCGACAGGTAGCCACG
CACGGTGACGCCGAAGCGCTCGGCCAGCCACTTCTTGGCGACCACGCCAGCGGCCACGCG
CATGGTGGTCTCGCGTGCCGAGGAACGGCCGCCACCGCGCGGGTCGCGGATGCCGTACTT
GTGCCAGTAGCTGTAGTCGGCATGGCCCGGCCGGAACTGCTGGCCGATGTTGGCGTAATC
CTTGCTGCGCTGGTCGGTGTTGCGGATCAGCAGCGCGATCGGGGTGCCGGTGGTCAGGCC
CTCGTACACGCCGGACAGGATCTCGACCTCGTCGGCCTCGCGCCGCGCCGAAGTATGCCG
GCTCTTGCCGGTGGCGCGGCGCTGCAGGTCGTGGGCGAATTCGGCCGCGTCCAGCGCCAG
CCCCGGCGGGCAGCCATCGATCACGCAGCCGATGGCCGGCCCGTGCGACTCGCCGAACGT
GGTGACGGTGAACAGCTTGCCGAACGAATTGGAGCTCACGGGCGCTGCGCCGCCAGTTCG
GTGATGCGTGCGCTGTGGGCGATCAGCTCGCGGCATTCAACCGCGAAGATACCCATCTGG
CCGACCTTGAATTCGATCCAGGCGAAATCGACTTCCGGCAGCAGCTTGACCAGATGCTGC
TCGGATTCGCCCACTTCACAGATCAGCAGGCCGTCCTCGCTCAGGTGCAGCGGGGCATCG
CGCAGGATCTTCAGCACCAGGTCCAGGCCGTCGTCGCCGGCACGCAGGCCCATCTCCGGC
TCGTAGGAGTATTCCTGCGGCAGGGCATCGGTCTCGTCGTTGGTGACGTATGGCGGATTG
GTGACGATCAGGTCGTAGTGGCGGCCGGACAGGCCGTTGAACAGGTCCGACTTGATCAGG
GTGACGTTGTGCGCCTGCAGGCGCTCCTTGTTTTCTTCGGCCAGCGACAGTGCATCGTCG
CTCAGGTCGACGCCGTCCACCTGCCAGTTCGGGTAGTAGTGGCCCATGGCGATGGCGATG
CAGCCCGAACCGGTGCACAGGTCCAGTGCACGGTACACGTCGCGGCCGGCCAGCCACGGC
TCGAAGCCGCATTCGATCAGTTCGGCGATCGGCGAGCGCGGTACCAGGGCGCGCTTGTCG
CTCTTGAAGCTCAATCCTGCAAACCAGGCCTCACCGGTCAGGTAGGCGGCCGGGATGCGT
TCATCGATGCGGCGCTGGAACAGCTCCAGCACGCGCAGCTTTTCGGCCTGCAGCAGGCGC
GCCTGGCCGTAGGCCGGGCCGAGGTCGTGCGGCAGGTGCAGGCTGTGCAGCACCAGCTGG
GTGGCCTCGTCCAGCGCGTTGTCGTAGCTGTGCCCGAAGGTCAGCCCGGCTTCGTTGAAA
CGGCTGGTGCCGTAGCGGATCAGATCGATGATCGTGTGGAGTTCGGCGGCCGTTTCAGCG
GTCATGGCGGTACTGCGGGCAAAGTGGCCCCCGATTATAGGGGCTGGCGCCCGTGGCGGC
ATCCGTTGCGGCGGAAACGATTCGGGCCACAGCCGGTATGATGGGGCCCACTTCGCGCGG
GAGCCCCCATGTTCAATCGCAACGCCGGCATCATCCTGCTGATCGCCCTGGCGGCGGGTC
TCGGCCTGCTGGCCGCCCAGCAGGTGTTCGCGCCGAAGCCGCCGGCCAATGCCCCGGCCA
CCGAAGCGATCACGCTGTACCCGCAGCCGCGCGAACTGCCCGACTTCAACCTGGCCCAGT
CCGACGGCACCCGCCTGATCCCGGGCGAACTGAAGGGCCACTGGACCCTGGTGTTCCTGG
GCTTCACCTTCTGCCCGGACGTCTGCCCGACCACGCTGGCCGCGCTGGCCGGCGCGCAGA
ACCAGTGGGAAGCCCTGCCCGACAGCCTGCGCCCACGCGTGCTGTTCATCTCGGTCGACC
CCGACCGCGACAGCGCCACCCGGCTGGGCGAGTACGTGCACGGCTTCCACAAGGACACCC
TGGCCGCCACCGCTGACGTTCCCTCGCTGGAGCGCTTCGCCACCTCGTTGGGCTTCGTGT
TCCAGAAGGTGCCGGGCAAGCATTTCGACGAGAACCCCGAGGATTACACCGTCGAGCATT
CGGCCAGCCTGGCCGTGCTCGACCCGCAGGGCCGCCTCGCCGGCCTGGTACGCCCCCCGT
TCAACGCGCCGGCGATCGCCCGCGACCTGCAGAAGCTGACCGAGAAAACCGCCCCATGAG
CCTCACCACCGCCCTGACGTATGCCCTGCCCCACCGCCTGCTGTCCTCGATGGCGCGTTC
GCTGGCGTACTCGGACGATCCGCGCGTGTCGCGCTGGCTGATCGACACGGTCACCCGCAA
GTTCAACGTCAACCTGGACGAAGCGGCCAACCCGGACCCGCGCAGCTATGCGACCTTCAA
CCAGTTCTTCACCCGTGCGCTGAAGCCGGGCGCACGCGTGGCCGATGCCGATCCGCGCAG
CCTGGTGATGCCGGCCGACGGCCGCATCAGCCAGCTCGGCAGGATCGAGGCCGGCCGCAT
TTTCCAGGCCAAGGGCCAGTCGTTCACCGCCGCCGAACTGCTGGGCGGCGACGAGGATGC
CAAGCCGTACAACGACGGCCTGTACGCCACCGTGTACCTGTCCCCGCGCGACTACCACCG
CGTGCACATGCCCTGGACCGGCACCCTGCGTGAAACCGTGCACGTGCCAGGGCGCCTGTT
CAGTGTCGGCCCGGCGGCCGTCAACGGCGTACCGCGCCTGTTCGCACGCAACGAACGCCT
GGTCTGCCATTTCGATACCAGCTTCGGCCCGATGGTCAGCGTGATGGTCGGTGCACTGCT
GGTGTCCGGCGTGGAAACCGTGTGGAGCGGCGAGGAGATTCCGCACTACGGCGACCGCAT
CACCCGCAAGGACTACCGCGGCCAGGGCATCAGGCTGGAGCGTTTTGCCGAGATGGCACG
CTTCAACTATGGCTCGACCGTGATCGTGCTGCTGCCGCCGGGCGTGGCCGAATTCGCCCC
GCAGCTGGGCGCCGAAAGCCCGGTACAGCTGGGCCAGGCCCTGGCGAAGCTGCGCTGATA
AAAAGGGGACGGAGGGGATTAAGTCGTTTATGCATAAACGACTTAATCCCCTCCGTCCCC
TTTTCCACAACGGGATGCCGGCCAGCGGCCGGCACTACCGGTACGCGCGTTACTGCAGGG
CCGGGGCCGGGCCGACGTCCATGCCGTCGTAGTCTTCCACGCCCTTCTCCGCGGCCAGGG
CTGCGAATTCCTGGTTGCGACGGTCCAGCGAGGCTTCGTCGTGGATCTCCACGCGCTCCA
CATGCAGCACGTGGAACGGCGCGTCACCCTCTTCCGGATCTTGTTCGAACAGTTCCACGA
AGGTGTAGCCCTGCGCCTGCAGGTGCTCTGCCAGTGCCTGCAACGGCTCAGCAGTGGAGT
GCACGAAGAAGTACCCCCACAGCAACGGGCCGTTGATGTCCCAGTCGGTGTTTTCGCGGA
GGTTGGCGAACAGGTTGCGGGTGTCTTCGAGATCCATGCGGGTTCCAGGGGTCGGGGGAA
TTACTTGTCGCAGCCCTGCAGCTTCAGCGTCTGGCCGTGACGCAGGCTGTAGGCCGGGGC
CTTCAGGCCGTTGGCGCGGGCCAGGGTCGGCACGTCGCACTGGAACTTCGCCGCGATGGC
GCCCAGGGTCTCGCCCTTGCCCACCTTGTGGCTGCGCACCGGCTTCGGGCGCGCGGCCGG
CGCCGGGCGAGGCGTCGCCACCGCCGCCACCGGCGTGGTCGGCACACTGGTAGAGGCCGC
AGCGTCGGCCACCGGCACCACGCCGCCCACGGCGACGCTGCCGGTGTAGCTGGCCGCGGT
CGGGCGCTTGATCGCCGCGTTCAGATCGGCGGTGATCAGGGTGCGGGCCAGGTCGGCACG
CGGGCCACTGACGCAGTTGCGCTGGTACAGCCCGGCGATGCGGGTGGTGGCGTTGATCAG
GGTGCCGGCCGGAATCCAGCCATCGGCTTCATAGCGCGGGTTGAGGTTGCGCAGCGCGCG
CATGTAGCCATCACGGGTGCCGTGGCTGCCCAGACAGATGGTCAGTTCATAGATGGTGGT
GGACTTGGCCAGGCGCAGCGTGGCCGGCTGCGCGCTGATCTTCGGGAACTCGACGCCATA
CTGCTGCGGGTGCAGGAAGATCCAGGCCGCGGCAATCACCATCGGCACATAGTCCTTGGT
CTCGCCCGGGAACTGGTTGTAGACACTGTCGGTCCAGAAGCTCTGGCCGGCGCTCTGCTT
GAACACGCGTGCGGCACGGCCTTCGCCACCGTTGTAGGCGGCCACCGACATTTCCACGTT
GTTGTTCAGTTCGCGCAGGCGTTCGTTGAGGTAGCTGGCGCTGGCCTCGGCGGCGCTGCG
CGCATCGAAGCGCGTGTCGAAGCCGGTGCCATCCGGGCCGAGGCCGAAGCGACGGCCAGT
GGCCGGCATGAACTGCATCAGGCCGGCGGCGCCGGCACGCGAGGAGGCGTGCACGCGGCC
GTTGGATTCCTTGGCCATGATGCCGAACAGCAGCGCCTCGGGCAGGCCACGCTTCTCCCA
CTCCGGCCACATCACCGCGCGCAGGTTCTGGTAGTTCTCGTAGCTGGTCAGCAGCGCAGG
ACGCATGTCGGTCAGCCAGCGACGGATGCCGGCCTGCACCGCCGGGTTGTACTCGACCAT
GCTGTCGAAGGCGTGCCGCTTGTCGTTCAGCAGCGCGGCAGCGCGCGCGGCCTCGGGCAC
ATCCGCGGTCAGCGGGCCGATGTGATCCGGGTCGGCTTCCAGGCGGTCACCCCCCTCGTC
GGCCACGTCATCGCTGGCAGCGGCATCGGCGTCGTGCTTGAGCAGGCGCTTGTAGCTGGC
CAGCAGGGTGCCCATCTGGCAGCCCTTCTGCTTCACGCAGTCGTTGAGGACATCTTCCAT
GTCCTCCAGCGCGGCGTCGGCCTCGTTGCTGCCCTTGGGGTCGGCATTGGCGACCAGCAG
CAGGGCGTCGCTGTAGCGCTTTTCGGCGACGGTCATGCGCTGCTGCAGCGCATCCACCTT
CACCTTGTCCCGGGCCGAAACCCGCTGCGCATGGGCGTCGGGCGCCAGGGAAACCAGGCC
GGCCAGGGCCAGCAGCGGCCAACCGCGGGAAATCAGGACAGGAACGGGCATTGATGGCAC
TGTGTGCGAAACAGGCAGGCAGAGTAGCGGCGCCGCCAAGGTCCGGGCAAGCCGACCTTC
GGACCGTCACTGCCGGCGGTTAACATTGGGCTATTCATCACAAGGGCTGGACCATGGATC
CGATTCTGCTCGGCAAAGGCATTACCGACGATATTGCCGTCACCCTGCTGCCGAAACTCG
GCAACCGCCACGGCCTGGTGGCCGGCGCCACCGGTACCGGCAAGACCGTGACCCTGATGA
CGCTGGCCGAGGGCTTCTCGCGACTGGGCGTGCCGGTGTTCCTGGCCGATGTGAAGGGCG
ATGTCTCCGGCCTGGCCGTGCCCGGCAGCGGCGCCGAGAACCTGCTCCAGCGTGCCGCCG
AGATCGGCGTGGCCGACTATGCGCCGGCCGCCAGCCCCACCCTCTTCTGGGACCTGTACG
GCAAGCTGGGCCACCCGGTGCGCACCACCGTCAGCGAAATGGGCCCGACCCTGCTGGCGC
GCATCCTCGAGTTGAACGACACCCAGTCCGGCGTGCTCGACATCGTGTTCAAGCTGGCCG
ACGACCGCGGCCTGCTGCTGCTGGACATGGACGACCTGCGCGCCCTGCTCGGCCTCGTCG
CCGAGGAGCGCAAGGACATCTCCACCGAGTACGGCCTGGTCAGCGCGCAGTCGATCGCCG
CGATCCAGCGTTCGGTGCTGCGCCTGGCGCAGGACGGTGGCGAGCACTTCTTCGGCGAAC
CTGCGCTGGAGCTGGCCGACATCATGCGCGTCAACCACGACGGCCGCGGCATGATCGGCA
TCCTCGCCGCCGACCAGCTGGTACTCAAGCCCAAGCTGTACTCCACCTTCCTGCTGTGGC
TGCTGTCGGAGCTGTTCGAGCAGCTGCCGGAAGTGGGCGACCTGGACAAGCCGAAGCTGG
TCTTCATCTTCGACGAGGCACACCTGCTGTTCGACGATGCGCCGCCATCGCTGGTGCAGC
GCATCGAGCAGGTGGTGCGCCTGATCCGCTCCAAGGGCGTGGGCGTGTATTTCTGCTCGC
AGTTCCCCGACGACGTGCCAGGCAACATCCTCGGCCAGCTCGGCAACCGCGTGCAGCACG
CACTGCGCGCGTTCACCCCGCGCGACCAGAAGGCGGTGAAGACCGCGGCCGAAACCTTCG
TGCCGAACCCGAAGCTGGACGTGGCCAAGGTACTGAGCCAGCTCGGCACTGGTGAGGCCC
TGGTCTCCACGCTGCAGGACAAGGGCATCCCGATGCCGGTGCAGCAGACCATGATCGCGC
CGCCACGCTGCCGGATGGGGCCGATCACCGAAGCCGAACGCGCCCAGGTGCGTGCCGGCA
GCCCGGTCGGCAGTCGCTACGACACCGCGATCAACCGCGAATCGGCCGCCGAACTGCTGG
CCCAGCGTGCACAGAAGACTGTCGAACAGGCGCAGGCGCCGGCCGCGCGCAGCCGCGAGC
AGGACGAAGCGCAGGAAGGCGGTTTCGGCCAGGCGATCAAGGACGCGATCTTCGGCACCA
AGCGCCGCCAGGGCATGATCGAGACGATGGCCAAGCAGACCACGCGCACCGTCGGCACCA
AGCTGGGCAACCAGATCGTGCGCGGCATCCTGGGTGGCATCTTCGGCGGAAAGCGTTGAT
CTGCCACGGCCGGGGTCAGAGCCCTTTCCGCTGGAAAGGGATCTGACCCCGCTCTCCCGT
TCGTCATCCAGAAAAGAAGTCGTATTGCATGTCGCGTTGGCGCCCCCCCGCAGAAAAAAG
CACGGCCCTGATCACCGCCTCCGGGCATGCCCGGCTGAAGGCCGAACTGGATGAGCTGTG
GCGCGTGCGCCGCCCGGAGGTGGTGAAGGCACTGGCCGCGGCCGCCGCGGAAGGTGACCG
CTCCGAGAACGCCGAATACACCTATCGCAAGAAGCAGCTGGGCGAGATCGACCGTCGCGT
GCGCTACCTGACCAAGCGGCTGGAATCACTGCGCGTGGTCGACACCACGCCGACCGACCC
GCTGGCGGTGTTCTTCGGCGCATGGGTGGAACTGGAGAATGTGGACAGTGGCGAGACCAG
CCGCTATCGCATTGTCGGGCCGGATGAGACCGATGCCGGGCTGGGCTGGATCAGCATCGA
TTCGCCGTTGGCGCGGGCGCTGCTGAAGAAGCGACTGGATGATGAATTCTCGGTGGAGCT
GCCCGGCGGGCAATTCACCTTTGCGGTGATCGGGGTGGAGTACGCGCCGTTGTAGAGTCG
AGTCATGCCCGACCTCGCTGCCGTTGTAGAGCCGAGCCCATGCTCGTCTGATGGGCAAAC
GCAGCCGAGCATGGGCTCGGCTCTACAACGGCGGCGGGTATGTGCGCCCTGCGCGCAACG
GGCGGAAATACCCGGCATTGCGATAGAAGGCGGAATCCTGCACGCCGTGCCAGCCAGGAA
CACCGGCCAACGGCAGGGGCCGCAGCTGCAGCGGATCGGTCACTGCCCTGCCTTCGGCAA
TGGCCGCAGTCACCGCGTCAACGCAGGCAGCATCGGCATCACCCTGCACCACCACGCACT
TGCCCACCAGCAATCGCCCCGGCAGCAGTGCCTGTTCCATCAACGCGTGCCCGAATACCG
TGGCAATGGCGATGTCACCGCTCTGCCAGCGCGTTGGCTCGAACAACGCAGGCCAGTCAT
GCCCATCCCACGCGCGCAGCAACGTGACATCCCCCACACGCACGATCACGCCGGTTTCGT
CGAACTGGGTCAAGGCGGCCTGCGCGCGGTTGCGCTGGCCGGGTGGCATGGCTTCGATAT
GCCGGCACTGCTGCACGTTGAGTGCCCGCTTGAGCTGCGGGTGGGAGGCCCACACCAGCG
CGTTGAACAGGTCGTGCCAGTTGTCGGCACGGGTGGCGATGCGCCCCTGCGCGATGCGGG
CCTCGTAGTGCAGGCCATCGGCCAGCAACGCGGCATCCTGTTCGACCAGCTGCCAACCCG
GCAGGGACAGGCGTGCGTCAAGCGCCGCGATGGACGGCCAGTGGGGGCCATCCAGCAGAT
CACGGAAATCCTGCAGCCCGGCAAACAGCGGCTGCGCGAACACCTGCGGATCGATCGCCG
CACGTGGCGGCGGTACGAAGCGCCGGACGCCGCCCCCGTCACTGGCGGCGGTCGTCGCTG
CGGTCACAGCATCTTGAGGTCGAATGCCGGGCGGGTAGCGGCGGGCAGCGCGTCACCGTA
CAGGTCGTGCTCGTCGCTCTCGGTGATTTCCACGTCGACGAAGTCGCCCACGCGCAGCGG
CACCTGGTCGGCGTTCTGGATGTGCACCAGTCCGTCGATCTCCGGCGCATCGGCCCTGGA
ACGGGCCACGGCGATATCGCCTTCGATGGCGTCGACCAGGCACTGCTGCACGGTGCCGAT
CTTGGCCTCCAGGCGTGAGGCGGAGATCTGCGCCTGCTTCTCCATGAAGCGGGACAGACG
CTCCTGCTTCACTTCCTCCGGCACAGCATCGGGCAGATCGTTGGCGGTGGCCCCCTCGAC
CGGCGAATAGGCGAACGCGCCCACGCGATCCAGCTGCGCTTCGTCGAGGAACGACAGCAG
TTCTTCGAACTCGGACTCGGTCTCGCCCGGGAAGCCGACGATGAAGGTCGAACGCACGGT
GATGTCCGGCGCGATTCGGCGCCAGTTCTGCACGCGCTCCAGGGTCTTCTCGACCGCACC
GGGGCGCTTCATCAGGCGCAGGATGCGCGGACTCGCATGCTGGAACGGGATGTCCAGGTA
CGGCAGGATGCGGTTCTCGGCCATCAGCGGCACCACTTCGTCCACGTGCGGATACGGGTA
GACGTAGTGCATGCGCACCCACGCATCCAGCTCGGACAGGCCTTCGCACAGCGCCTTCAG
GCGGGTCTGGTAGGCCTTGTCGCGCCACATCTTCTCGGCGTACTTCACGTCCACGCCGTA
GGCCGAGGTGTCCTGCGAAACCACCAGCAGCTCACGCACGCCACCACGCACCAGGCGCTC
GGCTTCGCGCAGCACCTCATCCACCGGGCGCGAGACCAGCTTGCCGCGCATCGACGGAAT
GATGCAGAAGCTGCACTTGTGGTTGCAGCCTTCGGAAATCTTCAGGTAGGCGTAATGGCG
CGGGGTCAGCTTGATGCCGTAGTCGGGCACCAGATCCACGAACGGATCGTGCTTGGGCGG
CAGTGCTTCATGCACCGCTTCCATCACGCTCTGGTAATCCTGCGGGCCGGACACCGCCAG
CACGTTGGGGTACGCCTCGCGGATCTGCTCAGGGCGCTTGCCCAGGCAGCCGGTGACGAT
GACCTTGCCGTTCTGGTTCATCGCCTCGCCAATGGCATCCAGCGACTCGGTCACCGCCGA
ATCGATGAAGCCACAGGTGTTGACCACCACCACGTCGGCCGAATCGTAGGACGGGACGAT
GTCGTAGCCTTCCGAGCGGAGCTGGGTGAGGATGCGCTCGGAATCGACGAGGGCCTTCGG
GCAGCCAAGGCTGACGAAGCCGACTTTGGGGTTCAGCTGGGACATGGAATCGCGGGACTC
TGGGGGCCTGGGCCCCTGCCGGCATGGCAGGGGTTCCTGGGGGCCGGGGCCTGAAAGGGC
GCCAGTATACCGGGCTTCGGGCCAGCGCCCTGAATCGCCGCTGCCGCCTGCGGCGCCTGG
CCCGTGAAGGGTCAGTACCCGGTCATATCCAGCACCACTGCAACCGCCCGGTCTCAGCCA
GCGGCTGTTTCAATGGGCAGCGCTTCTTCCACCTCGATCGCCTCGAACCGGTACAGTGCC
CCGAACTTCAAGGCATGCGCATCCAGCGGCGATACCGGGATCACCATCTGCGGAAGAAGG
TTCTCGCCCTCCGGCCGGAAATGCAGATTGACCACCCCCGACTGCTCCACTGCGCGGGTC
AGCAGGACAAGACGTGCGTTGAACTTCATGTTGGATCTCCAAAAAAAGGGCCGCATCCAC
CGGCGGCCCGAACGGTTTTCATGCAGGGCACCCACCGCGACGGGCAGGTGCACGGGTCAC
CACACGCCCATGCGCACGCGCAGGCGTCCGGCTTCGTCATAGACCCGCCAGTTGCCATCG
CTGTACTCGGTACGACGCCCGCCACCGGGGGCACTGACACTGAACGCGTCGGCCACCACA
TCGAAACGCGAGACCTGGCCGCTGGACGCCAGTTGCACGCCCCCTACCCGGCCATCTGCA
CGGACGTTGACCGACCACTGCGCGGAAGACTCGGTGCCTCCGGCCGACCAGGTGGGCGGG
GCGGTTGCTGCCGCGTCCACCTGGCTGAGCATCGGGCGGAACATCCAGAAATAGGGCGTG
TTTCCACCGGTGCCGATCACGATCACGCGAAAGCGAGCGAAGGTCGCCGTGGCGGGCGCC
TTGGTGATCAGGAACGTGCGCGTCAAGCGGTCGAGCGTGATCGGGGTTCCGGTATCGCTC
CTCACGCCCGGGCTGTGCACCAGCCCCAGGTGATTGCCGGCCGCATCGAAGAACGTCATC
TCCAGCTTGGCTTCCACGCGATGGGTATTGATCCAGGCGGACGCGCAATAGGTCTTGCCG
CCTTCGATGGCGATGTCGTACTCGGTTCCCCACCATGCCATTTCGCCTGCTGCGACGACG
CCGGGCGTCACCGCGCCCAGCCCGAAGATCCCCTGCGGATGCCAGTTGTCATCGCCGGTG
GGGTTGCCCAGTTCGGTCCACCGCCCGTTCGGATTACTGCCCCAGCCCCACCCCGAGCGC
TGCCAGAAGGGGAACGTGGTGTTCATCAGCAGGTTGCCACCGGCGCCCAGATTCTTGACC
TGCGCCTGCATGCTGGTGACCACGGCTGCATCCGCCTTGCCACCCAGTGAGGCCTGCACG
CCATCGATCCGCCCGGACAGCGCGGTCAGTTGCGTACCCTGCTGGCTGACCTGGCTGTTC
AGCTGCGAGAAGCCGCTGGCCGATACATCGCCCACCTGGGTCTTGAGCTGGGTCAGGTCA
CGCGCGGTGGTGTCCAGCTTGGTGCCCTGCTGGCTTACCGAGGTGCTCAGCCCCGTGATG
GCCGAGGCATTGGCATCGTTGGCCACCTGGTCGGTGATGTCATAGACCTGGACGCTGTCC
ACCCGCACCTGACCGTTGTCGGGATGAACATAGAGGTTCAAGCGCCAGGCATCGATGCCG
CTGTTGAAGGCATCGAAGTCGAACGATCGGGTCTCGAACGCCTCCACCGCGAACACGGCA
CGCAGATCCTGGTAGGACTGCTGGCCTGCCGCATTCTTGCGATATATCCGCACCAGCAGA
TTGTTGGCGCCGCCAGCACCGCAGGCGCGGACGATCACCCGCAGGCGGCGCGCGCCGTTG
ATCGGCACCCATTTGCCACCGTTGGCCTGCAGGGTCGGATTCACGTTCGTGTAGCGGTTG
AGCAGCACACCTGGGCGTCCGTCGCCGTTGACCGTACTCCACACCGCCCCATTGGCCGCC
GCCGATGCCGCCCACCCCCCCAGCCCTTCGGCGAAGTCGGGATTGGGCAGCAGGCCGCTT
CCGGTGTTGAGCACGCCCTTCAGCCCGCTGGACAGGTCTGTGAGCTGCTGCGCCTGCGCG
TCGACCTTCGTGCCCTGCTGATCGACTTTGGTGGTCAGCGCGGTCACCGCGGTGGCCGTG
GCAGCGGCGCTCTGCTGCGCGGCGTAGGCGTCGGTGACATCGATCATGCGGATGTCGTCC
ACCTGCACGCGCACGCCCACTTCGCGCGCACCACTTCCTCCCGGAATGCTGACCAGCATC
CGCCACTTCGCCGCAGACGCGGCGGTGTTCAGGTAGCCGCTGACCTTGGTCCAGCCATCC
TTGCGCAGCGAGGCCAGTGCGTAAGCCTGCAAGGGCCACGAATTCTCCGCGTTGGCTTCG
TTGGTGGTCTGCCAGCCCACCCGGATGGAACCACCAGTCGGCTGGATACTGTCCGGATGC
AGGCGGGCGTAGTACTCCACATAGATGCGGCGATTGCCGGTGATGGGGGTCCACTGCCCG
AGGTACAGGTCCGCATTGGTGTTCGGACTGGTGTTGGCCGCAACGTTCACATCCAGACCG
CGCTCACCGGTCCGGCGAGCATCGGCGCGGACGGTGTAGATCGTGCCCGCCGCACTGCCC
AGCAGCTGGCCATCCTGGAACGTTTCGAACGCACCCAGCGGGAACAGGCTGTCGCTGCCA
TTGAGGACCGACTGCACGTCCGACTGCAGCTTGAGCACACTGGACGCACTGCTGGTGACA
CGATCGCCCAGCTGCACCACGTCGCTGCGCAGGTTGGCGATGGCCGTCGCGTTGCCGGCG
ATGTCCTGCGCATCGGTGATGTCGTAGAACTCGATCCGGTCGAACAGCACCTTGCCGCCG
GCGTTGGTCAGATGCACCTGCGGCATGATCTCGTTGCGATCCTGCGCGGCAGACCATTCG
GCCGTGTAGGTTTTCCAGGACGCATCGGACAGGTTCAGCGTCACGTCGGCATGGCTTTCG
CCTGTACCCGTGGTTCGCACGCGCAACCGGCAGACCAGGGTCGCCGTGGCTTCATCAAAG
GCGCGAGCCACCATCACCAGTCGGTACCGGCGCGACCGCCCCGCAACCACCGGCAACCAC
CGCGCGTCATTGGCCGTGATGAAGGGGTTCTGCCCGGCCTGCGGCCCATGCGTCATCAGC
AACGCATCACCACTCTGGCCCGATGCCTTCACCCACTCCACGGTGTTGGCCGACACGGTA
CGGGTCAGCGTCCACCAGGCGGCACTGCCAGCAAAGTTACTGTTGCGCAGCACGTTGTCG
CTGCTGGTCACCGAGGTGTCGACCCGCGCGGTCAGGCTGGTCAGGCTGTCGGCGGCGGAC
ACCAGGTCGGTACCGAGCTTGCTGACGTCGGTGCGCAGCCCGGTCAAGGCGTCCGCATTG
CTCCGCGCCGTACGATCGAGCATCGACGAATCCTGCGATCCGGTCGGCACGCCATTGAGC
ACGGTGACGGTCATTTCCACCCACATGCCAGTACGGCCGGTCTCCGGCAAGGGCGACAGG
ATCTGCCTGCCACCGCCGGCACCACTCCTGCGCCGCCCGATCATCACCAGCATCCGCGAC
CCCGACAGGGCCGCCAGGTTTTCCTGTGACAGGCCCGCGTCCAGCAGGCGGGTGCGCAGG
CCACTGGTGTCGCTGTTGCTGGCACTACTGATCGCCCCCACTGCATCGGACGTATAGGCA
ATGAAGTACTGGTTGTCCTTCAGCGTCTGGTCGTACCAGGTGTTGAAGCGGGCCGACTCG
CTCTGCAGATTGCCATGGGTATCGAACACCGCCGTATCGGTGATGCTGTTGTCCGCATTG
ATGATGCCCACCCGCAGCCCCCGGTTGGCGCCCATGCCCGGCACGATGCTGCCGTTGGCA
CGGTACACACCCGATGCTCGGGGGCCACCGGTGGGCCAGGCGAGGATATGTGCGTTGGCG
ATGATGTTGTAGGCCACCATGTTGCCGATGCCCGAGGCCAGCCGGGTGACGTCCTCGGCG
GCACTGCTCAGCTTGCCATCGATCTGTTCCACCCTGGTCGACAGGCCACTGACCGCCGCA
GCGTTCGCGTCGACATCGGTCACATCCTCCACCCACAGATCGTCCAGCCACAACGTGCCG
GCCGTGCCATTGCGATTGATCGTGACCTTGATGCCCTGCACCGTGCCGGTAGGCGGCAAC
GTCACGAAGGTCTCGGTCTTGACCCAGTCCGCCGATTTCGGGAACGACTGCGTGGCGCCG
CCCATCAGGTTGCCGTTGTGGTCGGCGACGCGCAGCTTGGTATTGTCGGCGGTGCCGTCG
AAGTCCTCGCTGGTCCGCGTCCAGCACGACACCCGATAGCGACGGCCGGCGGTCAGGGTG
ATGACGCGCCCCTCATTGACCGCGGCGCTGACCACCGTATTGCTTCCGCCCGCATAGGGC
TCCGCCTTCCAGCACAGGCTGTTGCCGCGGCCCTCGCGCACCACCGATGCTGCGGTGGTG
TTGAAGAACGTCCAGCCGGTGCCAGCGCCCAGGTTGAAGTCGCCATTGAGCGCGAGGTTG
CTGCCCGCGCCCATCACCGCTTCCATGCGACTCTTCAGCTGCACCAGGTCCTGGCTGCTG
CTGGTAACCCGGCCATCGAGCTGCCCGACTTCGGTCTTCAACGCATTGAAGGCGCTGGAT
CCGATCTTGTCCCCCATCGTGGCATCGAGGCTGTCCACGCGCCGCCCCAGCGCGGTGTCA
GCGGTCACCATCGCCTGCTGCAGGCTGCTGACACTGGCACTGGTGGCCAGCGCGCCGGTG
CCTGCCGGCATCCGTGCCTGGAGTGCCTGGATCGACTGCGCGTTGACCTGGTCGCCACTC
AGCCGTGCGGTCTTCTCGGCCGCGATCAGGCCCTGGCTGACCCCTGCCAGGTCACCGCCC
TCGTAGCTGCCGCGCAACTGCACGGCCAGCGACTCGCGCCGGCCCGCTTCGCTGCTGTCT
GCTGCGACGCGTGCAGTGGCTTCGTCCTGCAGCATGGCCACCGACGCACCCGGCGTCGGG
CGACCGATCGCCACCCAGTCCAGCAGGAAGTAGTCGGCATCGGTCTGCGCCTTGGACAGA
TCCAGGCGGATCTGGTCGACGATGGTCCCGTTCCATGGAATGTTGTCCACGTCCAGCGTC
GCGATGCCGTTGCTGTCATAGCTTGGCTCCGCGAACTGCACCATGCGTGCGTTGTCCCAC
GACTGGCCGGGACCATTCCACAGCAGGCGCCCGTCCCAGGCAGGACTGCCCACCTTGCGG
ATGCGCAGCTTGACGAAGCGGTGCGCCGCGCCCTGGACATCCTGGCCGCGCGGGCTCGTC
ACGAAGGCGTCGCTGGCATGGTTGGCCGGGCGCAGCCAGCCCTCCACCAGCGTTGGACTG
CCGCCATTCGCGCCCCAACCTTCCACGCTGCTGTCGAAGTACCAGATGCGCTTGCTGTCG
AACTGCACGCCACTGCCTGCCGACAGCTGGCTCACCATGCGGGTCAGGTTCTCCACATCC
GACCGGCGCTCGCTGGTTTCGCGGGTCACCGCCGTGGTCAGCTCGGTGCGGGTATTCAGA
TCGCCGGCAGCACGGTCCAGCACTTCGCGCGCCAGGCCATCGGTGTTCGCCTTGAGCGCC
TGCGCCTGCTGGTCCAGCCGTTCGGCCTGGCCGGCAAGTCGTTGGGCGCTGGCGGTGATC
TGGTCCTGCAGGCGCAGCGATTCGCTACGCAGCGCCTCGGCTGTACGGGTGGCGGCGGCC
AGGTCGCTGTCGATGCGGGCGTTGATTTCCTTGCCCAGGTCCTGCTTGACCGATTCGACC
ACACCGCCGATTCCCTCCAGCGTCTGCCCGGTATTGCGCCCCAGCGAGCGTCGCAGGTAG
CGGGCACCGACGGACAGCACGCCAGCGGTGTTGCGACTGCGGCACGCAAACGTCCAGCTG
CCCGCCTCTGGCAATACGGCTTCGATTGCGGAGGTGAAGAAGCCACCGGCATCGCCCAGC
GGGGTCATGTGCTCCCACAGCGGGTTGTCGATACTGCCGGCGGTATAGCGGATTTCCACG
CCGGCGAAATCAGCCGACTGCACGGTGTCGCCGGAGAAGCCCCACACATACCGGCGCACG
CCACCGCTGAGCTCTTCGATGTCGAACAGATCGACCAGGACCGGCGGCGCATCGGCACCC
AGCGTGGTGTACTGGGTGGACACGGCAACGCCGGCACGGCCATCGGGGCTGTACGGACGA
ACGACCACCGGATAGGTACCCGCTCCGGGAATCGCCCAGCTCGCTGATCGCGTGCTGGTG
CGTGCCACTTCCTCCAGCGCGGCATTGCCGTCTGGATCGGACAGGACCCGCGTTTCGCCG
GTGGGTCCACTGATATCGAAGCTGGCCTGCAGTTCGGTATGCACGCTGCCACCCCGGCTG
ACCTGGCGCTCGACCACCTTCAGATTGCTGGCCACCGGCCGGGTCTGCAGCGAGGATTCA
TTCGACGGCGGCACATACTGCCCGGTCCGCACGTAGTGCCAGAACTCGGGCCCCTCCTGC
ACCACCTCCACAGCGGCGCCCTTCAGGTCACCTTCCGGGCGGATGCCGGTCACGCGCACG
CGGGTACCCGGCGTCTGCTTGAAGTCGTAGATCCAGATCGTGTCGTGTGCAGGATTGCCG
TCGTTGTGGCCCGGCAGCGGTGCATCTGCCGGCCACGGATCGGCCAGCACCAGCCTGTCA
CTTGGCTCAGCGCCCGGAACCACGCGCAGTACGCGGTAGACACGCTCGCCTGGAATACGC
AGGCCGATGAACGCACTGCCCAGCGAAGGTGCCGGGACCGTCTCGTCCAGTTGCAGCGTG
GCAACGCCTGCAGCGTCGACGGCGGCATCGATCAGGCGGCCACCGAAGCCCCACTGGGTA
AGGTCGTGCTGCAACGCCAGCACCGACAACCGCGAGTAGGCCAGGTGCTCGATGTCGGTG
CTGTAGCTGATCGACTTGTATTGATAGACGCTCTGCGCCAGATGCCAACGCGCCAGCATC
GCGGCATGGGCTTCGGAGCTGACGCCCTCACCGGTGATCTTGGCCGGATTGAGCATCACC
TCCACGCCCGGCGCCGGCACGCGCAGCGTCGCCGCCTTCCAGGTGCGGCGGTCCAGGTAG
CTGTACTCGATGCCGTCGGCAGCGTTGGCCAGGGTGTAATCGACCTGGAACTGGCCCTTC
TTGATCGTGGCCATGTTGACCACGCCGGACAGGGGCTGCTCATCGGCCGCCCAGGCCACG
CCCAGCCGGCCCTTGGCCCAGGTCACCTGGCCGAAGCCGGCCAGCGCGATGGCGTCGAGC
ACTGCCTGGTGGCTGCGCACCTCGGTCAGCCAGTAGTCGTAGCCCAGCGCGTTGTCCGCG
CAGTGCAGCATGAAGGCTTTCAGGCTTTCGATATCGATGCGCCGGTCGGCCATGCCCAGG
CCGGCGATGCGCTTGCCGTTCTCATCATGGATGCCACGCGCGTAGGCCAGGATCTGTGCG
CCCGGGTTGCTGGTTTCCTCGGTCACCCAGCCGGCCGCTTCACCCTTCCACACCGGAATC
GGTCGCGCATGAGCCACGCAGCGGATCTCATCCGGGGTGCCATTGAGCTGGCCGGACGCC
TTCATCTGCAGGCCGATGGCAGGAATGCCGGCATGGCTGGCGTCGTCGCGCTGCACGCTG
ACCAGCGTGGTCCAGGTGAAATTCGCCTGCGCGCCACTGCCATCGGTGTTCTGCCCGGCC
ACGCGTACGCGCACGTCGTACTGGCCCAGCTCCACGTCGCGGCCGTAGCTGACGCGGCGC
GCCTTCTGCGTGCGTCCCACGACGCTGTAATTGCCGAACGACTGCCAGGCATCGGAGCCG
ACCGGCCGGTACTGGATCTGGATCTGCTCGCGGTTGTCCTTGTCCTTGCCCTTGGACGTG
GTATCCCACAGCCGGAACTCGATGTTCACCTGCAGGCGCAGAGAGTCAGCGGAGCTGGTG
CGCTCCACCCACGGGCTGGCCACGTGCTTGGCATCGCTGCCGGTATCGAGCAGCTGCGCG
CCTTCAATCACATCCGCGTTGCTGTACAGCGGAATCGCTTCGTCGGGCATCTGCGGGAAG
CCGCGGAACCAGGTGCGCACGCCTTCGTAGCTGGACAGCGCCGAATCACCGTTCTGCAGG
GCCTCCACCCGGCCAACGTTGATGCCCGGGCTGAGGGTCAGGCCGACGTACTGCTCATCG
CCCTCGAACCAGGTATAGGGGCGGCTGATCAGGTCCGGAGCGAGGCGCGTGGAACCGAAC
AGCAGGCCCAGCGGTTCATAGGCGCGCACACGGTTGCGCGGCGCTGCCAGGGAATACGCC
GTGTCGGCGACACCGCCACCGCCACCTGCACGGGGAGGCTTCGGGCCCAGCACCTTGTTG
ATCAGCACGCTGCCGGCAACATAGACCGCCGACGCCAGCGCGGTGCCGTAGGTGGCGCTG
AGCCCCGCAACGGCGCCTGCGCCCCACGCGGAACCGGCCACCAGCGTGCCGATGCCGAAG
GTGAAATAGGTCAGCGCGATCATCGCCACCAGCGGAATCACCGCCTTGCCCACCACGCTG
CGCACTTCGATCAACTGGCCATGGCGCGGTCGCGTGTGCATCCACTGCTCGCGCGGCACC
TCCAGCCCGTCAACGCAGACCTGCCATGCGCGGCCATCGAGCCCGTCTACATGGCGCATG
AGGAATGCGTACAGGCTTTCACCCGGGCGCAGTTCGACCGGCACGTTGCGCTGGCCATCC
AGCAGCACCGGGTGCGGGGTGATGATGAGGCGGCCGTCGACCGCCGGTTGTGGTGTCAGT
TCCATGCGTAGTATCCCTCGATCCTCAGCCCAAATCCGGGCAGGTCACGAACGCGGTGCA
GCACGCTGCAGCCGTTCGTTTCGTTGCTGTGCAAGACCCAGCCCTCATGAGCCAGGAAAA
AGAAAACCCCGGCGTGGCCGGGGTTGTGTTGTCCGCGTTCGATCATCAGTACCAGGTCGC
CGTCCTGTGGAGGGCCCTCGCGAGGTACCGCCTGCGCGCGCGACAATGCGCCCAGCTCGG
CCGAGCCGCGCCGCCCGCGCGGCCGGCGTCCGGGCAGTGCCACTTCACGGGCGAACAGCG
CCCGCTGCACCTGCATCACCAGGTCGGCGCAGTCGCACGCTGCTTCGTCATAGGGGATGC
CCACCCATCGCTCGACGTCGACCAGGCGCATCAGAAGATTCCCGGCAGCGTGAACGGATT
GGCATGCAGCAGCACAGCCTGCTGGCGCATCAGGAAGTCGACACCACACTGGGCACTGAC
CGTGCGCGTGTTGACCGACACCTGGGTCATCGGCAGGTCGTACTCGGCCTCGATGGCATC
CGGATCGGCGCGATCGGTCAGCATCAACCGTGCGGTCACCATCTCTCCGGGGGCAAGCCC
TTCCAGGTCCTCGGTGAGTGCGCGGCCGATGTTGTCGATCACCAGCTGCGCGCGCGGTGC
CTGTCCACTGACATCGTCGGGAAGCTGGAAGCCGAACGGTGCGGCAATGAACTCCTTGCC
GTTGCTGGTCCAGTTGACGTTGTCGTTGACGATCCGCAACACCTCCGGCATCGACGGCGC
CGACACTTCCAACAGCATCAGCGGTCCCTGGGTGTCGGCCAGGCGCTGGCGGCGCTCATG
GAAGGAACTCATCGCATGTACTCCAGTACAAGATCGCGCTTGGAGAAGCGGAACCGGGTG
TTCAGTGGCACCAGGCGGCCGATGCCCTGCGGGAAGCGGGCGCTGATCGGCTGCCCGGTC
CGCGGGTGCTCCATCGTGAACCAGCCGACGCGACCGACATCGTGCAGGTACCACGCTTCG
AATGCCTCGGCGTCAGCCGCGGTGCGGAACTGCACCGAGGCGTACACGTTCTTCATCACC
CGGCTGTTGAGCGCGCGCATCTTGCTGGGGCCGCGCTCCATCTCGGTCCGCTCTTCCGAA
GCGACGATCTCCTCGCCGTAATCCGCAAAGCGGATTTCTGCATATTCTGGCCAACTGCTC
ATCCCACTGCCTCCGTCCATCCGTATCGGGCCCGTCCAATGGCGCCCAGCTCACCACCGT
TGAGGCTGTCGCCCACGATGTCGATCACCAGCCGCCGTACTTCGCTGCCATCGGGCATGC
GCTGCCGCTCTTCCCGGGTGTTGACCCGGCTTTCGCCGTAGTTGTTGATTTCCACATTCA
TCCCACCCTCGCCGGCACGGGCGATCGGTACCTGCACATAACCCCCGCTATCACCACCGG
ACAGGCCATTGCCGGTTCGCAGCGAAGTGCGCAGGGCGAAGAATGCCGATGGGCCGCCGA
GCGCAGCCATGTCTTCCTGGCTGAGCACGCCCTCGCCCTTGTGGACGATGCCGGCCGGCT
CGTACTTGCCCCCTGGGCCTGTATAGCCGCCGATGGAAAAGCCGGTGATCTTCGGTCCGA
ACATCTGCCCGATCGAACTGATCAGCCCACTGACCATCTGTTTGGCTGCCACGCGCGCCA
GATCGGCGATGATCGAGTCGGCGAGGTCGGAGAAGGACAGCTTTCCGGTCTGGGCAAACT
TGACCAGACTGTCTTCCAACCCGCCCAATGCATTACTGAAGACGCCGTGGCTCAACTCGG
CGGCATTGGCCGCGGCATCGGCATAGTCCTCGAACGCCCGCATTGCGCCGTTCTTCCAAT
CGGACTGGTATGCCTTCTTGTTCTCCTGGAACTCTGCCTCGCGTTGCAGTGACTGTTCAT
GGAATGCATCGAGCTCGGCCAGCCGGGCTCTGTAGCGCTCCGACTCGATGACCTTGCCAT
CCTCACCACGCGACTCGTCGTCCAGCGCGCGCTTTCGATTGTCCCGATCCTCATCCAGAG
CGGAACGGCGTTGCATGCGATCCACGCTCGCTGCGCCATGGCCGATGCCGAACAGCGCCT
GGTCGTTGCCGCGCTGCTGTGCATGCGCCGCCTGCTGGAGCTCCCGCTGCAGCTTCAGCA
GATCCTGCTGGGCCTTCTTCGACGCTTCAGCGGCTGCCGCTTCCTTGGCCAGGGCCACCG
CGGCGTCCAGCGAGGCCTTCACCCGCAGTTCCTTCTGCTCGCTGAGCTTCTTCTCGGCAT
GCTCCATCTCGTCAAGGAGGGTGACCTGCAGCTTTTCCGCCTCTGTCATCCCCTCCTTCA
GCTTCTGCCGCACCCGGTCCTGGGCGATCTGCTTCTCGATGCGATCCATCAGCCCGGCGT
ACGCATCAGCCTGCTCGTGCACGCCCCTGACCGACTGTTGGGCGGCCTGCTGCTGTTCGC
GGAACTGGGCCTTGCGTTCGATGTCGGCCTTCTTGCGCGCGGCATCCCTGTTGAACTCTG
CGCGCTGGGCCGGGTCCATCTTGTCCGGGCCGCCCCTTGCGTTGATCTCCGCGCCGCGTT
CAGCCATCCAGGCCGCGTACTCGCCACGGGTCAGCCGGATCCACTCGACCTCGTCCCGCC
ACGCCTCTCCGCGCATGGCGCCCAGCATGCCGTTGAAGGCATCGGTCGCCTTCAATGCGT
TCCATTGCGTCGCACCCAGAGACGCGATGAGCTGGTCAAGCGTCTGGTTGTCCACGTTCT
GGATGGCCGCGGCAATCGCATTGAACAGCTTCTCGTCGAGGGCGCCCCTGATCGTTTCTT
TCAGGCCCCGGAACTTCTCCTGGACCGGCGCGACCTCCGCCTGGAACGCTTCCAGGTTCG
CCCTGGCCTTCTCCAGCTCGGCGTAGTCCGAGGCTGCACTCAGGCCCGCCCCTTCCCGTC
CCGATCGCTGGCCATGACTCACTCGGCCTTCCCAATGGACGACCGAGCCCTGCAGCGCCT
TCTCGCGTGCCTCCAGCTCGCGCAGCGCCCTGGCCTGCTCATGCAGCGTGGCGACCGCCT
GCTCCAGGGGCAGCGTGCCCGCGCCCATGCCCAGGCCGGCCTGGTCCATCGAGAACGACA
TCTGCTGCAGCGACTGCATCTGCTCCTTGTACTCGCTGCGCGCACGTTCGGACGCCTTGA
CCATGTCCAGGTACGCTTCGCCCAGCTTCTGCACCGACGCGATGGCGATGCCCCATGGGC
CACCGGCGGCCGTCAGCAGGCCGCTACCAAGCTCCTTCAAGCCGCTGCCGAGCACATCGC
CGCCGACGTTGGCCTTTGCCTTTGTCGCGGCCTTGCCCGTTGCGCCCTCCGGTGCCGCAT
GCACGCGCGCCAGCGCGGCGGCCGTCCGCTCGGCCTCCGCGCGCAGTGTCTTGAGATTCT
GCGTTGCCAGGCGGCTGGCCTCCGCCATTGCGGTACGGAAGCCCGTCGTGTTGACCCGCA
GTACTACGTCTAGATTCTGGTTAGTGGACGCCATACGCGTTCCTCCAAGAATGATGAGGG
GCCCCGCAGGGCCCCAGGTTCGATTGCATGCCACGCATCGGAGAAGCAATGCCCTGCCCC
GCCCGGAATCACGCCGCAGCGTTGCGCCGCGATGCGCTGCCGAACAGTTCCAGCAGCTGC
TGCGAGCGCTCCTTTGCCGCCCTCTCCGGCGACGCACGCGGTCGCACCAGCAGGAAGTCG
TCGGCAGTGGTCGTATTGCCGTGCACCTGCGCCAGCACACTGGTCAGCTGGGCGAGCATC
CCCTGCAGGGGCTGGTCCAACGGCTCCAGGCGTGCGAACGCATACATCTCCGAGAGCTGG
CGGGAGGTCACTCCCGCCAGCAGGTGGTCCGGATGCGGGAGGCCCAGCCTCCACGCGATC
CGGAACTGAAGCCGGCGCTCAGGCCGGCGGATCAGTTTTTTTCCAGCTCTCCCACGGCCG
CATCGCCGAGCGCATTGAGCGTCTGCGCGACACGGAACACGCGATCCAGCGCCGCGGCCG
ATTTCGTGCCCAGCTGGGCCACCTCGTGGTCGGAGAACAGGCGCTCGCCCATTTCATCGA
CCAGGCACAGGCCGACGAATCGCGCGCGGAAGTCATCCACCTTGGGCGTGTCACCGCCAT
AGGTCTCCTGCTCCCAGCGATCACGGTCACGCGCCGACATCATCGCCACGCGCACGCTGC
CGCCCCATTCGGGTACGGCGACGTCCTCGTGCCGGCGATCCTGCGCGTCCAGGATCTGCT
GCTTGCCCAGCAGCATCACGGGGTGCCGCCAGCGGCCACGGTTACCAGCGCGAACTCACG
CGGCAGCAGGTCCGCAGTGAACGTCAGCACCTGGTTGGTGCCCGGGGCCACGTTGAAGGC
GGCGACCTTGGCGACGAAGGTAGCGGCATCGCCGGTGGGCAGCACCATCAGGAAGTGCAG
GTCGGCATCCGGATCGGCGTCGCGCAGGATCTCCTGGCCTGCCGAGCTGCCGACCGGCCA
GCGGTGGCCGGACACCTGCACGGCCTGGCCGCCGGACAGACCCGCGATGTTCTCCATCTG
CTTCGAACGCAGGTTGGTGGCATCAAGGGTGTTGGCCTGGCCGCGGCCGAACGGGAAGGC
GGTCAGGCCGTCGATTTCGGTATAGCCGGCCGGATTGTTCGGCGCGGTCGGGGCGGTACC
GGCCTTCACGTACAGCGCGGAGTCCTGGGCGGAAATGGCTTGATTGATGGACATGGTGTT
GAATCTCCTGGAAATGAAAAAGCCGCCTTGCGGCGGCTGGGGTTCGGGGTGATCAGGCTC
GGGGCTGCCTGCAGTGGGTCATCGTGGCTGGCCCGTCACAGCCACCGGTTGCGCGTTGCG
ACCCGCAACACGCGGACAACAAAAAAGCCCCCGGCTCGCGCCGGAGGCTTGTATGTCATC
GTGGCTGAAAGCTTAGGCTGCGGGTGTGCACCGGTCAATGCAGAAACAGCCCTCTGCACC
GCCTTGGGAACGCACTGCCGCAAACCCGCAGCCGCCCGATCCGGCACAGCCGCTGACGCC
GCGCTAACCGGCGCAGCGCCGACAATGCAGCTCTGTTCCCAGCAACGAGGAAGATGACGA
TGGCCGAGTGGATCACCCTGGATACGCATCACGGCCCGGTACGGGCCTGGCAGGCCCTGC
CGGACGGCACCGCGCGCGGCGGCCTGGTGGTGGTGCAGGAAATCTTCGGCGCCAATCCGC
ACATCCGCAGCGTGGCCGAGCGCTTCGCAGCCGAAGGCTATGCGGTGCTGGCGCCCTCGT
TCTTCGACCTGGTCGACGGCCCCGACGCCGACCCGGATGCGCTGCCCTACGACGCCGAGG
GCGTGAAGCAGGGCCTGGAACGGGTCGGCGCGCTGGGCATGGAACGGGCGCTGGAGGTCG
TGCGCGCGGCGGCCACCCGACTGGCGCCCTACGGCAAGGTCGGCACCGTCGGCTACTGCT
GGGGCGGCACGGTGGCGATGCTGTCCGCACTGCGCCTGGGGCTGCCGTCGGTCAGCTACT
ACGGTGCGCGCAACGTGCAGTTCCTCGACGAGGCTCCCAAGGCCCCGGTGATCTTCCACT
TCGGCGCCCAGGACCGCAGCATCCCGCCGGAAGCGGTCCAGGCCCACCGCGAGAAGCTGC
CGCAGATGGCCACCTACGTCTATCCGGCCGATCACGCCTTCAACCGGGAGGTCGGACATG
CGTATGATCCAGACAGCGCCGCCCTGGCGCTGCAACGCACCCTGGACTTCTTCTCGGAGC
ATCTTGGATGAGCGAATTCGAACTCGATTCACGCCTGGCCACCGATAGCGTGCTGGTGGC
GGAAGGACCGTTGTCGCAAGTGCGGCTGATGAACGACGAACGATTCCCCTGGCTGGTGCT
GGTACCGCGCCTGGCCGGGGTGACCGAGTGGATCGAGCTGGACGGCGAGCAGCAGGACAA
GCTGCGCACCGAGCTCAACCGCGCCTGCAAGGCCCTGAAGGGCGCAGACGGGGTGGAGAA
GATCAACATCGGGGCGCTGGGCAACATCGTGCGCCAGCTGCACTTCCATGTCATCGGCCG
CCATGACGGTGATCCGGCCTGGCCGGGCCCGGTCTGGGGCAGTGGCCCGGCGCACCGCTA
CGAGCCGGCGGCGCTGGACCAGCATGTCGCCTACTGGAAGGAACGGCTAGGATATCCGGC
CCAGTCCTGAGCCTTCGCCGACCCGATGCGATTCAACCTCGTTGCCGCCGTCCTGCTGAT
CCTGATCGGCCTGTTCATGCTCGCCAGCAATCTCGGCTGGACGCACCTGAACCTGTCCAA
GCTGCTGTTGACCTGGTGGCCGGTGGCCCTGGTTGGTGTCGGCATCGCGATGCTGTTCGG
TCGCGGCAAATAAGGAAGGCGGCGCATTGCGCCGCCTTCCCTCATGTAGAGCCGAGCCAT
GCTCGGCTTCAATGCAGGGCAGCCGAGCATGGCTCGGCTCTACAAATCGCCTGCAATCGT
CAGGTCCGCGGCAGGGTCACGCCGGTCTGGCCCTGGTACTTGCCGCCACGGTCGCGGTAG
GACGTCTCGCAGACGTCATCGGCGGCCGCCTGGAAGAACAGCATCTGTGCCACGCCTTCG
TTGGCGTAGATGCGCGCCGGCAGCGGCGTGGTGTTGCTGAATTCCAGGGTGACGTGGCCT
TCCCATTCCGGCTCCAGCGGCGTCACGTTGACGATGATGCCGCAGCGCGCGTAGGTGCTC
TTGCCCAGGCACACCACCAGGGTATCGCGCGGGATGCGGAAGTACTCGACGGTACGCGCC
AGCGCGAAGCTGTTCGGCGGGATGATGCATTCGTCGGCGGTGATGTCGACGAAGCTGCCC
GAGTCGAAGTGCTTGGGATCGACGATCGTCGAGTTGATGTTGGTGAACACCTTGAACTCG
CGCGAGCAGCGCACGTCATAGCCATAGCTGGACGTGCCATAGCTGACGATGCGCTGGCCG
TTGGCCTGCTTCACCTGCCCGGCCTCGAACGGCTCGATCATGCCGTGCTGCTCGGACATG
CGGCGGATCCAACGGTCACTCTTGATGCTCATGCTTTGTCCTGGGGGTACGAGGGGGCGC
GAGGATTCTAGCAGGGGCCCGGCCTCGGCCGGCGGCCCCTGCCCCGGCCCTTACAGCAGC
GACGACAGGATCGGGATCGAAGCCCGCGGGCGCCTGCCCACTTCCTCGATCAGGCGCTGT
GCGGCATGTCGGTAGGCCTGGGCCGGCGCCGAATCCGGCTGGGCGACGGTGATCGGGGTG
CCTGCATCGCCCTGTTCACGGATGCCGATCTGCAGGGGCAGAGAGCCCAGCAGCGGCACG
CCGTACTGCGCGGCCATGCGCTCGCCGCCGCCCTCGCCGAACAGGTGCTCGATGTGCCCG
CAACTGCTGCAGGTGTGCACCGCCATGTTCTCGACGATGCCCAGCACCGGCACCTCGACC
TTCTCGAACATCTTCAGCGCTTTCTTCGCGTCCAGCGTGGCGATGTCCTGCGGCGTGGTG
ACGATCACCGCACCGGCCAGCGGAATCTTCTGGGTCAGGGTCAGCTGGATGTCACCGGTG
CCCGGCGGCAGGTCGATCAGCAGGAAATCCAGGTCGTCCCACAGGGTGTCGTTGAACAGC
TGGGTCATCGCCGAGGTGGCCATCGGGCCCCGCCAGATCATCGGCGTGTCCTCTTCGATC
AGGTAGCCGATCGACATGGTGTCCACGCCAAAGGCACGCAACGGCTCGATGCTCTTGTTG
TCCGGGCTTTCCGGGCGACCGGACAGGCCCAGCATGGCCGGCACGCTCGGCCCGTAGATG
TCCGCATCGAGCACGCCCACGCGCGCACCGAGCTGCTGCAGCGCCACGGCCAGGTTCACC
GAGGTGGTGGACTTGCCGACGCCGCCCTTGCCCGAACCGACCGCGATCACGTTGCGGATG
CGGGCATGCGGCGTAAGTCCCTTCTGGACCTGGCTGACATGGGGACGGCGGGGAGAACTG
TTCACAACGGGCACCGGCGGGGTCAGGGGGATAACCCGACATCATACAAGCTGGATGCAA
GCTGACTGAAATTCAGGAATGCGACAGATTCGTGCACAGATTGTTAAGTTCATGTTACGT
TCGATGAGCACTGTTTTGAGCTGCGGAGCCGGATATTCCAGCCCGCGCGATGGCGCATGC
GCAGTGCCGTTTTTGTTTTTGCTCTCCAATGGAATTACATGAAACACGTCAGCAATACCG
CACGTCGCAACACGCTCGCCGTCGCCCTGATGTCCGCTCTGATGGCCGCCGCCCCGGCAA
TGGCCCAGGACAAGGCGACCAACCTGGACAAGATCACCGTCACCGGTTCGCTGATCCCGC
AGACCCAGGTCGAAACCCAGACCCCGGTGATGTCCATCACCGCCGAAGACATCCAGACCC
GCGGCTTCAGCAGCGTTGCTGAAGTTCTGCAGCAGTCGTCGCTGACCACCGGCGGCCTGC
AGGGTGGACAGACCTCGGGTGCGTTCACCCAGGGCGCCGAAGCCGCCGGCATGTTCGGCC
TGAACCCGGGCTACACCAAGTACCTGATCAACGGCCGCCCGATGCTCTCGTATCCGGCGC
TGTACAACGGCAGCGAGTCGTTCAACAACATCAGCGGCATTCCGATCGACATCGTCGAGC
GCATCGAGGTCCTGCCGGGCGGCCAGTCGTCGCTGTACGGCTCGGACGCGATCGCCGGCG
TGGTCAACATCATCCTGAAGGAACGCATGGACGGCGGCACGATGTCGATCCGTGGCGGCA
CCTACACCGAAGGTGGTGGCAGCAACATCCGCTTCAGCGCCGCCAAGGGCTTCAACGCAT
TCGACGACCGCTTCCACGCGCTGGTCAACGTGCAGATCGAAAACGGCAGCCCGATCTGGG
GCTACCAGCGTGACATCACCAAGCAGAACAACCCGGTCGGCTATACCGCACAGCTGCCGT
CGAACGACTTTGCCGTCATCGGCAACGCCGACAACAAGCTGTACATGATGGACCCGACCC
GCTGCGCCAACGTCGCAGGCCTGTACGACGGCACCACCACCGTCGGCAAGCGTGCATCGG
GCGAATCGTGCGGCTCGGTGTACAGCGCCGGCTACAAGACCCTGAAGAACGGCAAGAACA
GCGGCCAGTTCTACTCGTCGATGACCTTCGACGTGAACGACAACTTCCAGCTGTTCGCCG
ATGTGCTGTACAGCAAGGAAAAGACCGAGTTCACCTCCGGCTCCAGCGCCCTGTGGTGGG
GCACCAAGTCGGTGATGGGCGGCTTCTACGACCAGGGCCTGGGCAAGGTCGTGAACCTGC
AGCGCGCCTTCGCACCGGAAGAAATCGGCCCGGGCCACTACAACAACATCCTGAACTCCG
ATGAGAGCCGTTCCTACCAGGTCACCCTGGGTGGCAAGGGCATGGTCGGCGACTGGGACT
ACAGCGCCAGCTTCACCCGCGGCGAATACCGCCTGGACCAGAACCGCTTCGCGCGCTGGA
AGGACAAGATCGAAGGCTTCTTCGGCGACACCGTGCTGGGCCCGCGCCTGGGTACCACCG
CTGATGGCTTCGGCATCTACAACCCGGACTACGCTGCGTTCTACTCGCCGATCACCCCGG
ACCAGTTCGCCAGCTTCACCGGCTATGGCACCCACCGCAGCAAGACCTGGCAGAACCTGG
GTCGCGTGCAGGTGACCAACGGGTCGCTGTTCTCCCTGCCGGGCGGCGACGCCGGCCTGG
CCGTGGTGCTGGAAGGTGGCAGCGAAGGTTGGGATTACTCGCCCGACCAGGCCTTCGTCG
ATGGTAACGCCTGGGGCGCCACCGCCGTGGCCGGTGCCGGCCACCGCAGCAACTACGCGG
TGACCAGCGAACTGCGCATGCCGGTGTTCGAGTCGCTGACCATCAGCGCCTCGGGCCGCT
ACGACGCCTTCAAGATCGCCGACAAGACCGTTGACAAGGCCACCTACAGCATCGGCCTGG
AATACCGCCCGGTTGAGAGCCTGCTGCTGCGCGGCAAGTACGGCACCGCATTCCGTGCGC
CGACCCTGTCCGATGCCTTCCAGGGCATGAGCGGCTCGTTCGCCTCCGGCCAGAACGACT
ACTACCGCTGCAGCCAGATGGGCTACGCGCTGCGTGACGAAGCCTGCTCGTTCTACAAGA
CCACCTCGGTGTACAGCGAAAAGTCCGGCAACCCGGACCTGAAGCCGATCACCGCCGACG
TGTGGAGCGCGGGCGTGGTGTGGGCCCCGGTGAGCAACTTCTCGCTGTCGGTCGACTACT
ACAACTGGAAGATCAAGAACGAGGTCAAGACCCTGAGCACCGACCAGCTGCTGCTGGCCG
AGTACCAGTGCCGCAACGGCCTGCCGAACAACACCTCGGCCAGCTGCCAGAACGTGACCG
ACTGGGTGTCCCGCGACGCCGGTGGCAACCTGGCCCGCGTGTACACCCCGAAGCTCAACG
TGGCCAGCCAGAACCTGGAAGCGGTGACCGTCGGCGCCAAGTACCAGCAGGACCTGGGCC
GCTTCGGTTCGCTGATGTTCTCGGGCAACTACACCAACATGCTGAAGCGTGAAGTGGTGC
CGCTGCCGGGCGCACAGAAGCTGGATCTGCTGAGCGATCCGTACAACATGTGGTACTACG
ACAACTTCGCCAAGGTGCGCGGCGATGTGTCGGTGGGCTGGGCCATCTCCAAGTTCACCA
CCACCCTGTACGCCAACTACGTCGGCAGCACCCCGAACTACCTGGCCTACACCGGCCGCA
GCTATGACTACGTCCACTCCTCCGGCGCCAAGGCCGGCAAGTGGGGCTCGTACACCACCT
ACAACATGAGCCTGAACTACCAGGCGCAGGACGATCTGACCCTGTCGCTGATGGTCAACA
ACGTGTTCAACAAGCTGCCGGAAGGCCAGCGCTACAACTACCCGGGCAACGAATCGACCC
CGTTCAACGACGGCTTCTACAGCGTCTACGGCCGTCAGATCTCGGCCCAGGTCAAGTACG
ACTTCTGATCCCGTCGTATTCCGGACTGCGTGTCTGGACCAGGCCCCGCTTCGGCGGGGC
CTTTTTTTGTCCGTCGCACAGCACGGCCACATCCCGTTCACGGTTCAGACACGTTTGACA
TGAACCGAAACAAATCAATACATATCAATGAGATGAAGGAGAAATGGGCGCTCCTGTCAC
TGCAAGGCGCGCCCATCACCCACAGCTTCATGACTCCCTCGTGAACGTTTGACAGGCTCG
GTTAATGTCGTGTTAATCTCGGGTCATCGGCACGTGAAGCCGGTACCAGCGCCGGGTGGC
AGCACGCTGCCGACCCCGGGCAAGGGGCACACGGAGACGCCGACAAGGACCTGTCCCGGT
GTACGACGCAATCATTCGATTCAAGGGGATTTCAGATGATCAATCGCAAGTCGCTCAGCA
AGCACCCGCTGAGCTTCGCCCTCGCCTCCGCCGTGCTGCTCGCTGCGGCTGCCCCGGCGA
TCGCACAGGACGCCTCGGGCTCGACGCAGACCACCGAAGAGGCATCCAAGTCCAAGGCCA
CCAATCTGGATACGGTGACCGTCACCGGCTCGCGCATCAGCCGCGACGTGTTCAACTCGG
TCTCGCCGGTGCAGGTCGTCACCCGTGAAGAAACCACCCTGGCCGGCTTCAACTCGACCA
CGGCGGCCCTGCAGAGCACCGCGGTCACCGCCGGTGCGGCGCAGATCAACAACGCCTATG
GCGGCTACGTCACCGACGGTGGCCCGGGCGCCAACACCCTGGGCCTGCGCGGCCTCGGCC
CGACCCGCACCCTGATCCTGCTCAATGGCCGCCGCGTGTCGCCGGCCGGTACCCGCGGCT
CGGTGGGCTCGACCGACCTGAACGTGCTGCCGAACTCGATCGTCGACCGCGTCGAAATCC
TGAAGGACGGTGCGTCCTCGATCTACGGCTCCGACGCCGTTGCCGGCGTAATCAACATCA
TCACCAAGAAGAAGGTCGATGGCGTCAGCTTCGAAGCACAGCACAACGCCACCGATGGCG
GCGGCGGTGAAGAGCGCCGTTACTCCATCATGTTCGGTGCCACCGGCGAGCGCTCGCACT
TCTCCGGCTCCTATGAGTACTACACCCGCAACGAGCTGACCCTGGCCGACCGCAGCTGGG
CCGGTGGCTGCCCGACCGACATGTACCGCGACATCGACGCGGGCGACTATTGGGGCAGCG
GCGACTTCATCGACCCGCTGACCGGCAAGCCGAAGTGCTGGTCGCTCGATGCCGGCGGCA
CCACGCTGAACACCATCGGCACCAACACCCGTACCGGTGTTGCGGCCCCGGGCGGCGCCG
GCACCCGCTTCAACCGCTGGCGCCCGAATGCGGCCATCACCACCGGCCTGGTGGGCTACG
AAGGCGTGGACCTGAACACCCGCGACACCTTCGATCCGGCCATGCGCAACCAGTCGCTGA
TCTCGCCGACCAAGACCCACACCCTGTACCTGCAGGGTGGCTTCGACCTCAACGCACTGG
GCGATGCCGAGCTGTACTACGAGTTCCTGGGCAACAAGCGCAAGTCGACCCAGACCGGCT
ATCGCCAGCTGACCCTGGACTATGCCGTGGGCAGCCCGCTGATCCCGGCCAACCTGCGTG
ACAGCGTTGCCGGTGCTCCGACCGACCAGACCAGCGGCAAGAACCTGGGCGTGCGTGCGT
TCATCGGTTTCGGCAACGACACCAACAAGCAGAACGTCGACTTCCTGCGCTTCAATGCCG
GCCTGCGTGGCCACCTGAGCTCGGAGTGGAACTATGACTTCAACGTCATGCACTCGCGCA
GCGACGCCGACTACACCTTCGAGAGCTTCCTGACCAGCCGCCTGCGCCAGAGCCTGGACG
TGGTCTCCAACGGTGCCGGTGGCTATGTCTGCCGGGACGGTTCCAACGGCTGCATCGCCG
CGCCGGCGCTGAACACCAACACCATCGGTGGCAAGCTGCCGCAGGACTGGAAGGACTGGG
TGTTCGTGCCGGTCACCGGCAACACGCTGTACAAGGAAACGACGGTCAACTTCAACGTCA
ACGGCCCGCTGTTCGACATGCCGTACGGTTCGGCCGGTGGTGCATTCGGCGTCGAGTACC
GCAAGGCACGCATCGACGACACCCCGTCGCCGTACTCGATCAATGCCGACCTGTACAACC
TGACCAACGCCACTCCGACCCGCGGTTCGGACTCGGTGTTCGAAGCCTACGGCGAACTGG
AACTGCCGCTGCTGTCCGGCGTCACCGCTGCCGAGGAACTGACGGTCAACCTGTCCGGCC
GCTACACCGACTACAAGTCCTACGGCTCGGATGAGACCTACAAGATCGGCGCGCTGTGGA
CCCCGGTGAAGTGGCTGTCGTTCCGTGCGTCGTACGGCACCTCCTACCGCGCACCGGCGC
TGTTCGAACAGTTCCTGGGCGGCACCACCGGCTTCCTGAGCAGCAGTGCCGACCCCTGCA
ACGAGTATGGTGATCGCAACCCGAGCTCGCCGCGTTACCAGAACTGCGCATCGCTGGGCC
TGGCACCGGACTACCTGGCCACCCAGGGCGTGACCGTGGTCACCCAGGGTGGTGCCGAGG
CCGGCCTGGAAGCCGAAACCTCCAAGGCCAAGACCCTGGGCGTGGTGATCCAGCCGGAAT
TCGGCAGCGGCTTCGGTGACCTGTCCTTCGCCGCCGACTACTTCGACATCGAAGTGAAGA
ACGGCGTCGACAGCGCGGGCGGTGCGAACATCCTGTCGCGCTGCTACGACAGCGGCAGTG
CCGACTTCTCCTCCGGTTCGGGTCTGTGCCGCCTGGTGGCCCGCAACCCGGTCAACAACC
AACTGGTGGTGACCAACGGCTTCATCAACCTGTCCACCGACAAGGTCCGTGGCCTGGACT
TCACCACCCGCTATGTCCGCGAAATCGGCCCGGGCACCCTGCGCACCACGCTGCAGTTCA
CCCACTACCTGGAACAGGCCAGCAAGGTCTTCTCCGACGATCCGCTGGTGGACTACAACG
GCATGCTGTCGCGTCCGGAAAACACCGCCTCGCTGGACCTGAGCTACAAGTGGAAGAACT
GGCAGGTGCGTTACGGCCTGGACTGGATCGACAAGATGGACAGCTACGCGTACTACGAGG
AGCGCAACCCGGGTGACTTCGATCCGGCCACCTCGGCGTACAAGCTGTACACCCCGAACT
ACTTCCTGCAGGCCATCTCGGTGAAGTATGAAGCGGACAAGTGGTCGGTCACCGGTGGCG
TGCGCAACTTCGCCGACCGCAAGCCGCCGACCATCTCCCAGGGTGTCTACAGCACCGTCG
GCAACGCGCTGCTGTACAGCGGCTTCGACTACTTCGGTCGCAGCTACTTCCTGAACATCA
CGCGTTCGTTCTGATCCTGCTCCCTGCAACCGCCGCCCTTCGGGGCGGCGGTTCCATTTC
AGGCACCGGATTCTCCGCAGGCCGGTGCCAACGCATTCCGAGGTTGCAATGAAGCGAGCC
CTGCTGCTGGCGGCCCTGGCCAGCCTTTCACCGTTGCTGCACGCCAAGCCTGTGGCGCCC
ACCATCGAACAGATGGCCGCCTTCCCGGCCATCTCCAGCCTGTCGTTGTCACCAGACGGA
AAACACATCGCCGGCCTTCGCGCCGATGGCGAGGAGCGCGTGATCGTGGTTTGGCGGACC
GATGCACTGGACAAGCCACCCACGGTGATCGGCGCCAACCGCATGAAGTTCCAGAGCGTG
TCGTTCATCAAGAACGGACAGCTGGCCGTCGTGCTGTGGCAACCCTACGACCTGCGCGCC
GACCGGGTGACCAAGACCTTCGTCAGCAAGTTCTTCATCACCGACATCGAAGGCAAGCAG
TGGAAGGAGCCGATCACGCCGCCGCGCGCCTCCAGTCGCAATGAAGAGCTCGAGCAGGCA
CTGGCCAACGCCACGGTGCTCGACACCCTGCCCAACGATCCCGACCACATCCTGGTGGTC
AACGGTTCGGGCAGCAGTTCCGGTGACGTCTACAAGGTCGACCTGCGCAACTTCACCTCC
CAGCGCATCCAGAAGACCGAAGAGCGCGTGGCGGGCTATATCACCGACCTGGACAGTGAA
CTGCGGGCACGCCTGCGGCAGGACGTCGACGGTACCGGCGCCTACGTCGCCACCGAGTTC
CGCTCGCCTGCCAACGGTGCCTGGGAGGAGCATTTCCGCTCCTACGTGAAGAACCGCGAC
GTCAACCAGGTGATCGGCTTTGCCGATGATCCGAACATCGCGTTCGTACTCAGCAATGTC
GGCCGCGACAAATCAATCGTCTACGAGTACGACATCACGGCCCGCAAGCAGAAGGAAGTG
CTGTTCGAGCACAAACTGTTCAACGCCGGCTCGATGCTGATCAACCGCCACCGGAGCGGT
GCGGTACCCTTCGGCGAGATCATGGGAATCGGCTACGCCGGTCCGCGCGGCGACGACATC
CAGTGGACCTCTCCGCGCATGAAGGCCCTGGACCAGGGGCTGCGCCAGGCGCTTGGCATC
CGCCAGGAGCCGCTGGCGATGGTCGATACCGCGAACGGCCAGCGCTACACCGCCAACTAC
GATACAGGCCTGAGCTACCGCATCGTCGACTACACCGCCGATCTTTCCAATGTGCTGGTG
GCTACCTCCGGCCCTTCCAACCCGCCCGAGTATCACCTGCTGCACGACGGCAAGCTGACC
CTGCTGGCCAAGACCTATCCGCAGATCCAGCCAGCCGCGCTGGGCACCACCCGGCTGGTC
TACTACAAGGCACGCGACGGGCTGGACATTCCGGCATTCCTGACCACGCCCAGCACCGAG
CTGTGCGGTGCCGGCCCGTGGAAAGCCGTGGTGCATCCGCACGGCGGCCCGTGGGCGCGC
GATGGCATGGACTTCGACGGCTCGATGTGGGTACCGCTGATGGCATCACGCTGCATGGCG
GTCCTGCGCCCGCAGTTCCGCGGCTCGGCCGACTGGGGCCGCAAGCTGTGGATGGCCGGT
GATGCCGAATGGGGCCAGAAGATGCAGGACGACAAGGACGATGGCGCGCAGTGGATGATC
GACCAGAAGATCGCCCAGCCCGGCCACATCGCCATGTTCGGCTTCTCCTATGGCGGCTAC
TCGGCGTTCGCGGCTTCGGTGCGTCCCAATGGCCTGTACAAGTGCGCCATCGCCGGTGCC
GGCGTTTCGGACATCAAGAAGATCTGGTCGCGCTTCTATACCAACCCGTTCTTCCGCCAG
GCCCAGGCGCCGACCGTGGCCGGCCTCAACCCGGTCGACAAGGCCGGTGAAATGAAGATT
CCATTGATGGTCTACCACGGTGACCGCGACCGCACGGTGCCGATCGAGCAGTCGGAGTGG
TTCGTGAACAAGGCCAGGGGTTCGGGGCAGCCGGTCGAGTTCCACGCCATCGCCGACTAC
GCGCATGGTCCCGCCTGGACCCGCGCGATCATGGGTGACCAGCTCAGGCTGATCAACGAC
TACCTGGGCAAGGGCTGCGGCGGCGGCGGCCTGTAAGCCGCACCGCTTCCTGCAAGGGCG
CCCACGGGGCGCCCTTGCACGTTCTGGCCCTTGCGCCCGGACATGACCTTCGACACCCTT
GCAGGCCAGGCCGGCGGCGTATCGTTCGGCCCACGGCCGTACCTGCGGCTTCTCCCTGAC
TCACTCGGCCTGGAGGCCAAGAATAGTGATGACGCGCACTCCCAAGATCGTCCTGCTCAG
CCTGGCCGTGTCGGCCGTGCTGGCCGGCTGCGGCAAGAACGAAACCCCGGCCAAGGATGC
CGCGACCCCCGCCCCGGCCACCGCCGAAGCCACCACCTACAAGCTGGACGACAGCAAGCT
GCCGGCCTACAACGCCTTCCAGCCGAGCGACCTGGACACCACCAAGGACGCGTGCACCGC
CTTCGGCGACTACGTCAACAGCAAGTGGCTGGCCGCCAATGAAATCCCGGGCGACCGCAC
CAGCTGGGGCGCGTTCACCATCCTCGACGAACGTTCGGTGGCCGTGCAGCACCAGCTGGC
CGAACAGGTTGCGCAGGTCAAGAACCCGAACCACATCGAGAAGATCGTCGGCGACCTGTG
GGCCACCGGCATGGACGAAGCCAAGATCAACGCCCAGGGCATCGAGCCGCTGAAGGCCGA
CCTGGCTGCGATCGACGGCCTGCAGGACAAGGCGGCCATCGCCAACTACCTGCGCACCAG
CGCCGCCAAGGGTGACAACCTCCTGTTCGGCTTCGGCGCTGAAGCCGACTTCAAGAACTC
CGGGGTGAACATGGCCTATGCCAGCCAGGGCGGCCTGGGCCTGCCGGATACCACCTACTA
CACCGATGCCAAGAACGCCGACAAGCTGAAGGCCTATCAGGCGCATGTCGCCAAGGTGCT
GGAGCTGTCCGGCGTGGCCGCGGCCGATGCAGCCAAGCAGGCCGAGGACGTGGTCAAGTT
CGAAACCCGCCTGGCCAAGGCCTCCAAGTCGCGCGTGGAGCTGTCGCGCAACGTCGAGCT
GTACTACAACCCGGTCACCCTGGCCGACGCCGACAAGCTGACCCCGAACTTCAGCTGGAC
CGAGTTCTTCAAGTCGCAGGGCGTGGCCGCGCCGGAGAAGTTCTCGCTGGCCATGCCGGC
CTTCCATGAGGAAGTGAGCAAGTCGCTGGCCGACACCGATCCGTCGGTGTGGCGCGCCTA
CCTGCGCTTCCACACCGTGGACAGCGCCTCGCCGTACCTGGCCGATGCCTTCGTGCAGGA
GAACTACGAGTTCTACGGCAAGACCCTCAACGGCCAGAAGGAGCAGAAGCCGCGCTGGAA
GCGTGTGCTGGGCACCATCGAAAACGATGCCGGTGAAGCCTTCGGCCAGCTGTACGTGAA
GGTTGCCTTCTCGCCGGAAGCCAAGGCGAAGATGGAAGAACTGGTGAAGAACCTGGCCGC
CTCGCTGAAGGACCGCATCCAGGGCCTGAGCTGGATGAGCGAGGAAACCAAGGCCAAGGC
CATCGCCAAGTGGGAAACCTTCACCCCGAAGATCGGTTACCCGGACAAGTGGCGCGACTG
GTCGGGCCTGCAGACCCAGCGCGACAGCTACCTGGGCAACGTGCGCGCGGCCAACGAGTT
CAACTACAAGTTCAACCTGTCCAAGATCGGCAAGCCGGTGGACAAGACCGAGTGGGGCAT
GACCCCGCAGACCGTCAACGCCTACTACAACCCGCTGCAGAACGAGATCGTGTTCCCGGC
CGCCATCCTGCAGCCGCCGTTCTTCGATCCGAAGGCCGACGACGCGCTGAACTACGGCGG
CATCGGTGCGGTGATCGGCCATGAGATGACCCACGGTTACGACGACCAGGGCGCACGCTT
CGGGCCGACCGGCAACATGGAAGACTGGTGGACCCCGGCCGACAAGAAGAACTTCGAAGG
CCTCACCGGCAAGCTGGTCAAGCAGTTCGACCAGTACAAGGTCGACGGCCAGGCAGTGAA
CGGCCACCTGACCCTGGGCGAGAACATCGCCGACCTGGGCGGCCTGGCCACCGCCTACGA
CGCCCTGCAGAAGGCCACCGCCGGCAAGGAAGATGCGAAGGTCGACGGCTTCACCCGCGA
CCAGCGCTTCTTCTTCAACTGGGCCACCGTGTGGCGCACCAAGTACACCCCGGAAAACGC
CAAGGTCCGCCTGGCCACCGACCCGCACGCCCCGGCGCAGTTCCGTGCCATGGGTGCGCC
GTCGAACCTGCCGACCTTCGCTGCCGCGTTCCAGTGCAAGGCCGGTTCGCCGATGGCCCG
CACCGGCGAGCAGCAGGTGGTGATCTGGTAAGCCACGGCTGACGCTGCGGCAGACCTGCA
AAGGCCCGGGAATCCCGGGCCTTTGTTTTTCACAGCGCCCGTCATCCACGCATGGCTCAG
GCCGTTGGTAGATGCCGACCCTGGTCGGCGCACGGCCCAGCGGCGCCACCGTGACGCGTG
CATGCCGCGCCCATGCACAGCTTGCTATAGTGCGCGCGCCCTCAATCCATCACGGATTCG
TTCCACATGCCCAATTTCCGTCCGCTTGCCATCGCCCTGGGCATCAGCCTGGCGACCCTG
GTCCCGACCCACGATGCGTTCGCCGCCAAGAAGAAGGCCGCGCGCGCCCCGGCCGTCAGC
GCCCAGTGCAGCGACTTCTACGACGCCACCAATGCAGGCTGGCTGAAGGCCAACCCGGTG
CCGCAGACCGGTGCCACCACCGCGCTCGGCCAGCTGGTCGAGCGCAGCCGCCAGCAGCAG
CGTGAACTGCTCGACGCAGCGATGAAGTCGCCGCAGGGCAACGTGCAGAAGCTGCTGGGC
GACTTCTGGGCCAGCGGCCTGGACGAAGCCGCCGTGGAAGCGGACGGCTCCAACCCGATC
GCGCCGCTGCTGACCCGCATCAACGCCATCAAGAAGGCCAAGGATGTGCCGGCCTCGATC
GCCGCGCTGCACCAGGTGGGCATCCCGGTGGCCTTCAACTTCGGCCCGGACGTCGACCTG
AAGGCACTGGACCGCCACATCGGTTACTTCATGCAGGGCGGCATGGGCCTGCCGGACCCG
GCGTTCTATACCCGCACCGACGCCGATACCGTGGCGCTGATGGGGCGCTACCGCAACTAC
GTCAAGCAGATCCTGGCGCTGACCGGCACCCCGGCGGCCAGGCTCGATGCCGAATCGCAG
TCGGTGATCACGCTGGAGACCGAGCTGGCGCGCAATGCGCAATCGCTGGCCGGCATCAAC
AACCCGTTCAACAACTACGCGCCGATCTCCACCAAGGAGCTCAACAGCCGTTACCGCAAC
CTGCAGCTGGACGCGTTCCTGAAGGCACAGGGCGTGGACGACGACCTGGTCTCGCTGGCC
GACCCGGGCCTGTTCAAGCAGCTCGATGGCATGGTCACCAAGCTCAAGCCGGACCAGTGG
AAGGCCTACCTGCGCTGGCGCGTGGGCGACTCGATGGCACCGTACCTGTCCAAGGCCTAC
CGCGACGCGGAGTTTGAATTCCGTGGCCGCGTGCTGCGTGGCGAAACGCTGCCGCCGCAA
CGCTGGGAAGACGTGCTGGAGGCGATCAACGTGGCCGCCGGCCCGATGGTCGGCCGCGAA
TATGCGGCCCGTTACCTGTCGGCCGAAGACCGTCGCCAGGCGGCGTGGATCGTCGACAAG
CTGCGCGAAGTGCAGATCGAGGCGGTCAAGAACAACAGCTGGATGAGCGCCGAAGCCAAG
ACCGAAGCGCAGGCCAAGCTGGCTGCGCTGAAGATCGAGATCGGCACCCCGTTGCGCGAC
CTCGACTACAGCGTGCAGCCGATGGGCCGCGGTTCGTTCGGCGGCAACATGCTGATCGCG
TCGACCTGGCGCCACCGCGAGGAAATGAAGCGCATCGGCAAGGGCAACGCCGACCGCCGC
TGGGACGTGCTGCCGCAGCAGCCGTCGCTGGCCTACGACCTGGCACAGAACCGCCTGATC
GTTACCGCGGCGATCCTGCAGGGCCCGGTGTTCAATGCCAAGGCCGACGCCGCCGACAAG
TTCGGCAGCTTCGGTGGCCTGGTCGGCCATGAGCTGACCCGTGCGATCGACGCCAAGGGT
GCACTGGTCGACGCCAAGGGCGAACTGCGCAGCTGGTGGACCCCGGCCGACAAGACCGCC
TGGACCCTGCTTGGCAACCGCGTGGCCGCGCAGTACAGCGCCTACGATTTCCCGGGCGTG
AAGGGTGCCAAGGTCAACGGCACGCTCACCCAGGAAGAGAACCTGGCCGACATCGCCGGT
CTGGAACTGGCCTGGGCGGCCTATACCGCGCAGGAGCCGAAGGCCAAGCCGGCACAGCAG
CAGGGCTTCTTCCGCGCCTGGTCGGCGTTGTGGGCACAGCAGCTGTCGCCGAACGAGGCC
GTGCGCCGCCTGACCGCCGACATCCGCGCGCCGGGCCTGTGGCGCAGCAACGGCACGCTG
GCCAACCTGCCGGCATTCGGTGCCACCTTCAGCTGCAAGGCCGGCCAGCCGATGCAGCGC
AGCGAAGCCGACCAGATCAAGGTCTGGCGCTGAGCCACGCGCACTACCCGTAGTACAGGG
GGCGCCTTCGGGCGCCCTTTTTTGCGGGTGCAGCACGATCCCGGGTTAACACCGCGCGTG
CTATCGCTGCGGCTTCGTCCATCGCGGAGCCCCGACATGGCACACAAGAACACGATCTGC
CTCTGGTACGACAACGGCGCGCTCGAGGCCGCCACCTTCTACGCCAGCATCCTGCCCGAC
AGCGCGGTGATCGCCGTGCATCGCGCCCCCGGCGACTTTCCGGATGGCAAGGAAGGCAAC
GTGCTGACGGTCGAGTTCACGGTCTGCGGCATTCCCTGCGTCGGCCTCAACGGCGGACCT
GCGTTCAAGCACAGCGAAGCGTTCTCGTTCCAGATCCAGACCGACGACCAGGCCGAGACC
GACCGCCTCTGGGATGCGATCGTCGGCAATGGCGGACAGGAGAGCCAATGCGGCTGGTGC
AAGGATCGCTGGGGCATCTCCTGGCAGATCAGCCCGCGCATGTTGATCGAAGCCGTGACC
AGCAAGGACAAGGCATTGGCCAAGCGCGCCTTCAACGCGATGATGCCGATGAAGAAGATC
GACATCGCCACCATCGAAGCGGCAATCAAAAAAGGGGACGGAGGGGATTAAGTCGTTTCT
CCCCATGCCCCGTGTGCAGATGCAGATTGCGACTTAATCCCCTCCGTCCCCTTTTTGCGA
GGTGTTGATGTCCTGGGATGCGATCGTCGTTGGTGGCGGCCACAACGGCCTGGTCTGCGC
GGCCTATCTGGCGCGCGCTGGAAAGAAGGTGCTGGTGCTGGAACGTCGTGGCGTTCTCGG
CGGTGCCGCAGTCACCGAGGAATTCCATCCCGGCTTCCGCAACTCGGTGGCGTCGTACAC
GGTGTCCCTGCTGCAGCCCAAGGTGATCGACGACCTGCAACTGCATGCGCATGGGCTGCG
CATCATCAATCGCCCGGTCAACAACTTCCTGCCGATGGAGGATGGTCGTTATCTGCTGTC
GGCACCGGGCCGCACCCAGGCAGAGGTCGCGAAGTTCTCCGAGCGGGATGCGCAGCGGCT
TCCCGAATACGAAGCGCGCCTGGAGATCTTCGCCGATGTGCTGCGCGCGTGGGCCCTGCG
CGCGCCACCGGATGCCGGCGTTGCGGGTGGTTGGCGCGCGTTGCCTGCGCTGTGGCAGAT
GGGTCGTCTTGGTCGTGAACTGGCCACGCTGGATGCCTCGCTGCGGCAGGAGCTGCTGGA
CCTGTTCACGCTGTCGGCAGCCGAGTATCTGGATCGCTGGTTCGAAAGCGAACCGATCAA
GGCGCTGTTCGGCTTCGATGGCATCGTCGGCAACTACGCAAGCCCCTATACACCGGGCAG
TGCCTACGTACTGCTGCACCACGTATTCGGCCAGTGCAATGGCGTGAAGGGTGCGTGGGG
CCATGCGATCGGCGGCATGGGCGCGATCAGCCAGGCGATTGCAGCCTCGGCACGCGAGGC
CGGAGCGGAACTGCGCGTGGAGGCCGGCGTGCAGCGCGTGCGAATCGAACAGGGCCGCGC
GGTGGGCGTCGAACTGGCCAACGGCGAGATCCTGCGCGCACGCACGGTGGTCGCCAACGT
CAATCCGAAACTGCTGTACGAACAATTGCTGGAACCGGCACAGGTACCCAACGCGACACG
CGAACGCATGGCGAACTGGCGCTGCGGTTCCGGCACGTTCCGGATGAACGTGGCGCTGTC
GCGGCTGCCGGAGTTCCGCGCCCTGCCCGGGCCCGGCGATCACCTCAGCGCCGGCATCAT
CATGGCACCCAGCCTGGATTACATGGACCGCGCCTGGCTGGATGCGCGCCGCGACGGTTG
GGCGCGCGAACCGATCGTGGAAATGCTGATTCCGAGCACGCTGGACGATTCGCTGGCGCC
GCCCGGGCAGCACGTGGCCAGCCTGTTCTGCCAGCATGTGGCGCCGGTGTTGCCTGAAGG
CCGCCATTGGGACGATCACCGGGAGACCGTGGCCGACCTGATGATCGCCACCGTCGAACA
GCATGCGCCCGGCTTCACCGCCAGCGTGCTCGGTCGGCAGGTGCTGTCGCCGCTGGATCT
GGAACGCACCTTCGGCCTGGTCGGCGGCGACATCTTCCACGGCGCACTGAGCGCCAACCA
GCTGTTCTCGGCACGGCCGATGGTCGGCCAGGCCGGCTATCGTGGCGCCCTGCCCGGGCT
GTACCTGTGCGGTTCGGGCACACACCCCGGCGGCGGCGTCACCGGTGCACCGGGGCACAA
CGCGGCGCAGGTGGTGTTGCAGGATCTGTAGAGGCGTGCCGACCAACGGTCGGCACCTGC
AGCGTCAAATGATCCTTCGGATCATTTGACGCTGCGCAGATGGTTCGGGCGCTTCGGTGG
GCCGGGCGGGCGGCGCCTGAACGGCGGCTGCCCGCGCCAGTAGCGGATCAGCAACCAGCC
GAACAGCATGCCGCCGAGGTGCGCGAAGTGGGCCACGCCCGGCTGCCAGCCGGTCATGCC
CAGCACCAGCTCGCCCACACCGAACAGGATCACGAAAGTGCGCGCCTTCATCGGGATCGG
CGGGAACAGCAGCATCACCCGCTGGTTCGGGAACAGCATGCCGTAGGCCAGCAGCAGGCC
GAACACGCCGCCGGAGGCGCCCAGCACCGTGGCAGGGTTTTCCAGCAGCGTACCCACCAG
CAGCTGGCAGACACCGGCACCGGCCACGCACACCAGGTAGTACAGCAGGAAGCGCTTCTC
GCCCCAGGTCTGCTCCAGCGGCGCGCCGAACATGAAGACCGCCAGCATGTTGAAGAACAG
ATGGCCGAAGCTGCCATGCAGGAAACCGTAGGTCAGCAGCTGCCAAGGCTGGAAGTTGCC
ACCCGGCGAGAACGCGTCGAAGCCCTGCTGCAACGGTTGCAGCATGAACGGCTCGAAGGT
CTGCATGCCGAGCAGGAACGGCTGCTGCAGCAGGAACAGGATCGCGTTGGCGATCAGCAG
GGCCTTGGTGACGGTTGGCAGTCGCGGGAACATGGGAGCACCGGCATGGAACGGCCTCCA
TCATAGCCGCAGCATCGTGTCTTGTTGGCGACCCGCAGGTCCGGCCTGTTCAGTCGCCAG
CGGTGCTCAGCCCGGGCCCCACACCGCTGCGTCCAGCGCCGCCGCCGGATCGGTCGCCGG
CATCCGCACCCGGCCGTTCTCCACCCGCACACCCTCGGCGCGCAACCGTTGTGACTGCTC
GCGCCAGCCGGCCGACCCTTCTTCCATGGCAATGCGCCCGTCCGAGCGCAGCACGCGGTG
CCAAGGCAGGTCCGGGTCGTCGTTCTGGCCCAGGATGCGTGCGGTCAGGCGTGCACGCCC
GGGCAGGCCCGCGCGCATCGCCACCTGGCCGTAGCCCATCACCTGCCCCGCCGGGATTGC
GCGGATCACCGCCAGGATGCTCGCACGCGCCTGCTCCGGCGTCAGCGCCGCAGGCGGGTC
ACCAGCAGAACGCCGATCAGCACCAGCACGGTGCCGGCGATCTGCGCCGGCCCCATCGGT
TCGTCGAGCAGCCATAGGCTCATCACGATGGTGGAAACAGGGCCCAGCATACCGACCTGC
GCGGCCAGCGACGAACCCACGCGCTGCACCGCCAGCATGATCGCCAGCACCGGCAGCACC
GTGCACACGGTGGCATTGACCAACGACAGCCACTGCACCGGCGCCGGTGCCTGCCACAGC
AGCGGCAGCGGATGGGTCACCGCGAAATGCAGCAGCACCAGCACGCTGGCCACGCAACTG
GCATAGGCGGTCAGCCGCACCGCACCGATGCGCGCGACCACCTGCCCACTGCCGAACAGG
TACAGCGCATAGCTGAGGGCACTGCCCAGCACCAGCAGGCTGCCGACGATGATCTGCCCA
CCCTCGCGCTGCAAATCGTGGCCGAAGGCCAGCAGCACGCCGAGGTAGCTCAGCACCAGC
GCACCGATCTGCCAGCGGCCCGGCCGCTGGCGCGCCAGCAGCACGTTGATCAGCAGTACC
AGGGTCGGGTTCAAGTACAGGATCAGCCGCTCCAGGGTCACGCTGATGTACTGCAGTCCC
TGGAAGTCGAGCAGGCTGGACAGGTAGTAGCCGGTGAAGCCCAGCCACAGCACGCGGGCA
CGGTCGGCCCAGGACAACGGCTCGGCCCGGCGCGCGGCCCACGCTGCCATCAACGCGAAC
AGGGGCAGCGCCATCAGCATGCGCAGGGCGAGCAGCGTGGTGGCATCGACGCCGTGGCGC
AGGCCGAGCTTGACGATGATCGCCTTGCCCGACGCGGCGATGGCGCCGATCGCGGCCAGG
CCGATGCCGCCCAGCGCAATGCGTGGGGAAGCAGTGGCAATGCGGGAAGCGGGAGTGGAC
ATCAGGACGACGGCGGGCCGCGCAGAGCGGCCCGGCAAGGCGTGGGGTCGCTCATTGTCG
CATGGGGGCGCCCGCTGCCCTGTAGAGCCGAGCCCGCGCTCGGCGTCGCCAGGCCGGTGC
GAAAGGCTGCCGAGCAGGGCTCGGCCCCACAACATCCCGGCTCAGCGCATCAGCACCACT
TCTTCGGCCGAGGTCGGGTGGATCGCCACGGTGTCGTCGAACTGGGCCTTGGTCGCGCCC
ATCTTCACCGCCACCGCAAAGCCCTGCAGGATCTCGTCGGCCGCTTCGCCCAGCAGGTGG
ATGCCTACCACGCGTTCTTCCGGGCCGGCACAGACCATCTTGAACAGGCTGCGCTGGGTA
CCATTGGCCAGCGCCTGCAGCATCGGGCGGAAGCGGCTGTGGTAGACGCTCACCTGGTCG
AAACGCCGGCGCGCTTCTTCCTCGCTCATGCCCACCGCGCCCAGCGGCGGATGCGAGAAC
ACCACGCTGGCCACGTTCTCGTAATCCATTTTGGACTGCGGGCGCCCCCCGAACAGGCGG
TCCATCAGCCGCCGCGAAGCGGCCACCGCCACCGGGGTCAGGCCGACCTTGCCGGCGATG
TCACCGACCGCGTGCACGCTCGGCACGCGGGTGGTCTGCCACTCGTCCACCTGCACCTGA
TCGTGCTCGCCGATGTCGATGCCGAGCGCTTCCAGACCCAGGCCACGGCTGTTGCCGCGG
CGGCCGGCAGCGAAGAACACCGCATCGAACACACTGTCGATCGGGCCGTCATGGCCGAAC
GCCCGCACGCGCTCGCCATCGCGCTGCAGTTCGCGCAGGCGATAGTCGAAATGGATCCGC
ACGCCCTGCTGTTTCAGGTTCTCGGCCAGCTGATCGGTCAGCTCGTAATCGAAGCGCTCC
AGCAGGCGCTTGCCGCGCACCAGCAGGCTCACGCGGCTGCCGAGCGCCTGCAGCAGGCCA
GCCAGCTCCACCGCGATGTAACCACCACCGATGATCGCCACCTCGGCCGGCGCCGCACGC
AGGTCGAAGAAATCGTCGGAGACCAGGCCCAGCTCCGCGCCGGGAATATCCGGACGCAGT
GGATGCGCGCCAGTGGCGATCAGGATGTGTTCGGCGCTGTAGTGCACGCCATCACTGCAG
GCCACGGTGTGCGCATCAAGCAGATGGCCACGTGCCGGAATGCGCACCACGCCGGTTTCG
TCCAGGCGCTTGTGGTAGCTGGTGTGGATGTTGCTGATGTAGGCCTGGCGATGGATCACC
AGTTCCTTCCACGACAGCGCCGGGCGTGCCTCGACATCGAAGCCCATCGCATTGGCCAGG
CCGATGCGCTCGTGCAGGTCGGCCGCCAGCCACATCGCCTTCTTCGGCACGCAGCCGACA
TTGACACAGGTTCCGCCCAGTTCGCCGGGTTCCAGCATCGCCACGCGCTTGCCATGCTGC
GCGGCGCGGATCGCACCGGCCAGGCCGGCGGAGCCGCCGCCAAGGACGATCAGGTCGTAA
TCATAGGATGCAGTGCTCATCGGAATCGCTCGGGTCAGTAAGGGGCAGGATCGATCGCTG
GCGTGTGGCCGCAGACGAGATCGGCGATCCGCTGGCCGATGCCGGCGCTCATGCTGACGC
CGAGCATGCCATGCCCCGCTGCAGGCCAGACGTGAGGATGCGCGGGCGCGCGGCCGATCA
GCACAGCGCGTGCGCGCTCATCGCTCACCCCTGCTTCGTCCTGCGCCGCATCGGTGGCCA
CTGCCGGTAGGTCATTGCACGCCACAGCCATTCCATCGGACCAAAGCGGAAGCGCGCCAG
CCACGCGTGCGAAACAGCCACCTGCACGGCAAACAACAGCAGCGCGAACAGCAGCTGCAC
GCTGCGCGGCATCATCTCGAACCTGCCCAGGCCGTAGTGGTAGAAGGTCCAGGTACACAG
CAGCGACTGGCCAAGATAGTGGGTCAACGCCATGCGCCCCACCGGCGCCAGCCACGCCAG
CCGCGTGCGCCAGTGCACGATCCACGCCAGGTAGCCCAGGCACATCGGCAGCCCGCCAAC
CGTGACCAGGGCCATCGCCGCGGTCACCGGCAGGTTGTAGGCGCCGGGTGCAAGGTAGGG
TTTCCAGGCAACCCCCAGCAGCGTGACCAGCAGCCCCAGCGGCAGTGCGATCCAGCGCAG
CGACGCGTACAGCCGCGGGAAGCGCTCCGGCGTCGCCAGCGCGCCACTGCCGGCGAACCA
GCTGCCGAGCAGGAACATGCCCAGCACTTCCGGGCCGCTGATCAGCAACGCGCCCATCGA
GGTGCCGAACTCGCTCAGGCGCTGCACAGTGGCCTGCGCCCAGCTGCCCTGCCCGTACAC
CTGCCGCTGCAGGTCGATGCTCTGCTGCGCCTCGGCAAGCATGCCCTGCACCTCTTCGGC
CGACGCCATCGACACCATCGCACCCACCAGCAGCATCATCGCTACACCGCCGAGGTAGAC
GATCACGCCCATCCACGGCAGCCAGCTGCGCGGCGCCTCGCGGCAGGCCAGCAAGGGCAA
CGATACCAGCGCATACATCACCAGGATGTCGCCGGACCAGACCAGCAGTGCATGGCACAG
GCCGATCAGCAGCAGGCCGGCGCTGCGGCGCAGGTAGAACGGGGTGAAGTCGCGCCCGGC
CACCTCGGCGCGTTGTGCCATCACCGCAAAGCCGGCACCGAACAGCAGCGAGAACAGGGT
GAAGAACTTGCCCTGCACGAACACATAGACGAAGGCGTCGGCCCAGTAATCGATGCCCCG
CCAGTGCACGTCAATGCCGGTGAAGGCCAGGTCCAGCGGGCCGCTGAAAGCCTCGATGTT
CATCAGCAGGATGCCCAGCAGCGCAGCACCACGCAGCACGTCCAGCACGGCGATGCGTTC
GCCGGAAGCCACCGGCTGCAGGGAAGGAGAAGCGGCGTTCACGGGGCGTCCGTCAGGCAG
GTCCGCCATTATGCCGCCGGCCCGTGCACCATGGATGGCCGCGGCGTGTTCCAGAAACGC
AACGGCCCGCCGAAGCGGGCCATTGCTGCCATCACGATCGCGCTGCGATCAGTGCTGGTG
ACCGCCGTCGCCGTGGACGTGGCCGTGGTCCAGCTCTTCCTTGCCGGCTTCGCGCACGTC
GACGATTTCGACGTCGAAGTGCAGGTCCTTGCCAGCCATCGGATGGTTCAGGTCAACGTC
GACGACGCTCATGCCGACCTTCTGCACGGTCACCGCACGCGGGCCGAAGTTGGTCTGCAG
CACGACCTGCTGGCCCGGCGCCAGCTTGGTATTGCCGAAGTGCTTCTTCGGCACGCGCTG
GGACAGGCCCTCACGACGCTCGCCGTAGGCATCGGCCGCCTTGACGTCGACGTTGAAGGT
CGCGCCGGCTTCCTTGTCCATCATGGCGTTTTCCAGGCCCGGGATGATGTTGCCGTGACC
GATCAGGATCGCCAGCGGCTCGCCGCGGTCCTTGGACGATTCGATCGGCTCCTGGCCGAC
TTCGGAAACGGTGTAGTGGAAGCGGACAACGCGGTCTTTTTCGATCTTCATGCGCAACTC
TGTCTGGATCTGCCGGAGGCAGGCGGGTTGGGGCGGGTTGTCGCCCGGCGGGGACGCCGC
CATCATGACGGCCAATCCAAGGTGGCGCATTATCCGGAGATCATGCACATCACGCCAGTT
TCGTCCGGCCAGCGCCGGTTTCTCGCCCCGGCCCTGCTGCTGGCCCTGCCCCTGTTGATG
ACCGCCTGTGGCGGTGGCAAGGCCACCCGCCCGGCCCCGCCCCCGCCCACGGCGAACTGG
CCAAAGACCGTGCCGGACAACCCCGAGGCTGCCAACTCGGTGCTGATGCGCGCCATCAGC
CTGGTCGGCACGCCCTACCGCTATGGCGGCAACACCCCGGATTCGGGCTTCGACTGCAGC
GGCTTGGTCGCTTATGTCTATCGCGAGATGCTGGACCTGCGGCTGCCGCGCACCTCCCGC
GACCTGGCGGCGGTGCAGGGCCCGAAGATCGACCCGCAGCGCCTGGCCACCGGCGACCTG
GTGTTCTTCGGCAGCCGCGGCAGCGTCACCCACGTCGGTATTTATGTAGGTGAAGGGCGT
TTCGTGCATGCGCCGAGCACCGGCGGCACCGTGCGCCTGGACTCGCTCAGCGGTCCCTAC
TGGAAGGACCACTACACAGGGGCGAAACGCGTCCTTCGCTAAAATGAACAGGCGATATAT
TCAAAACTGTGACGAACATCACTGTGCAACTAACGAATTACTAACGGAATTTTTAACTTA
TCCGCGCTTTTACAGGGCATGATGCCCCATCGTTTTTTTCCTGTGACCGACGCGTGACGA
CTGACGACCTGAAAAGCGAAGGCCAGACTTCCGTATCTTCACGTAGTGCCCGCCCGCTGT
TGCTTGGCCTGGCACTGTGTCTGACCAGCCTTCCGGCCTGGTCGCAGACTGCTCCGAACC
GTTCCGATGTGACCCCGGCCCCGGTGGCCGAGAGCACCGCCCGACCGGCCGCCAAGGCCG
AGGCTGCCGCTCCGCAGCGCAGCCGCGTCGATGCCGCCGCCAGTGCCACGCTGGCCGCCC
TGCTGCCGCACCTGGCCGCCAACGACACCATTCCGCTGATGGACCGCTCGGCCGTGGTGG
CCGGCGACCTCAGCCGCCTGCTCGCCAACTACGACACCAGCAGCGCCGCCAATGGCAGCG
TCGTCGGCACCGCCGCCGACAACGGCAAGGTGCAGTCGCTGCTGCGCCGCGCGATGACCC
TGCTGGGCACCCCGTACCGTTGGGGTGGCAGCAACCCGGACAGCGGTTTCGACTGCAGCG
GCCTGGTCGGTTATGTGTTCCGTTCGGCCCTGGGCATCGAACTTCCGCGCGTCTCGCGCG
AGATGGCCCACGATGACAATGCCGAACTGATCAACGACCGCACCGCGCTGGCCGCGGGTG
ATCTGGTGTTCTTCGGCCGCAAGGGCCGCGTCGACCACGTCGGCATCTACGTCGGCGATG
GCCGTTTCCTGCATGCGCCGAGCTCGGGCAAGGACGTCCGCGTGGACACCCTGCTCAGTG
GCTACTGGGGCAACAAGTTCATGCAGGCCCGCCGGGTCGACCTCTGACCGGCTGGCGTCA
CAGCGCCGTCTGACACGAGAAAGCCGCTGCCCTGCAGCGGCTTTTTTGTTGGGGCCCGCG
TAATGGTGGGTAGCTGCCGACCTTGGTCGGCACCGCCTCCATCCACGCATGGCGTGGATC
TACCACGGCCGGCAGCGCGTCAGCCATCTCCCAAACGAAAGGCCCGCCGGTCAGGGCGGG
CCTTTCATCTCCACGCAACCTCAGCTGCGTGGCGGTGTCGGGTCAGGATCGTCCACGCCC
ACATTGCTGGACGGATTGTCATACACCGCCTGGTCCAGCAGCCCGGTTTCCTTGGCCACG
ATCACCGGCACCAGCATCTGGCCGGTCACATTCGTCATCGTGCGCATCATGTCGAGGATG
CGGTCGATGGCATACAGATAGCCGATGGTCTCCAGCGGCAGGTTGGCTGCGCTCAGCACC
ACCGTGGCCATGATCACCGCGGTACCCGGCACGCCGGCCGTACCGAAGCTGCCCAGCACC
GAGGCGATCAGCACCACCACGTACTGCTCCGGGGTCAGCGGCACACCGCTGTACTGCGCG
ATGAACACCGCGCACAGCGCCGGATAGATCGCGCCGCAGCCATCCATCTTGATGCTGGCG
CCCAGCGGCACCGCGAATGAACCGTAGTCCTTGTTCACGCCCAGGTTGTGGGTGATCGAA
CGCAGCGCCACCGGCATCGCGGCGAAGCTGGACGAGCTGACGAAGGCCACCTGCATGCCC
GGCGCCGCGCCGCGGAAGAACTTCAGCGGGTTCAGGCCGTGCGCCAGCAGCAGCGCGCTG
TAGACCACCACGATGTGCAGGGCGCAGGCCACGTACAGGGCCAGCACGAAATGGCCCAGC
GGCAGCAGCTTCTCGAAGCCATAGCTGCCGACCAGGCCGGCGATCAGGCCGAAGGTACCG
ATCGGGGTGACTTCCAGCACGAAGCGGGTCACCTGGATCATGATGTCGCTCATCTGGCCG
ACCAGCTTGCGCGCCTCGGTCACCTTCTCGCCCAGCTTGACGATGGCAAAGCCCACCAGG
CCTGCGAAGAAGATCACCGGCAGGATCGAGCCGCGACCGGCCGCCAGCACAGTCTCACCG
GCCGCATTGACCTTGGTACCGATGCCGGACAGCGCGTAGAAGACATTGGCCGGCACCACG
TCCAGCAGCACCTGCACCACACTGGGCACTTCGCGCGGCACGTAGTTGCTGGCCATTGTC
AGCTGCAGCCCGCCGGCACCGGGCTGCAGCACGGTCCCCACGCCCAGCCCAACGCATACC
GCCAGCGCCGCGGTGATCACGAACCAGAGGAAGGTGCGGCCACTGAGCGCGGCGACCGAC
TTCTGCCCGTGCAGCGACGAGATCGCGTTGATGACCGCGAAGAACACCAGCGGCACGGCG
ATCATCTTGATCAGGGTGACGTACAGCTCACCGAGCGGGCCGAACCACGTTTCCGCGGCC
GGGCCAAGCGCCCAGCCGGCCAGCGCGCCGAGCACGAAGCCACCGACCACGCGCTGCCAG
AATGGAATCCGCAGCCAGGCAGAGACCAGCTTCATAGGCAATCCAGAGGGGAAGGAAGGG
ATGCTGGCACGATAGCCCAAGGCGGCCCGCAGAACGACCGCCCGGCCGGCAAATCAGTGT
GTCATCGGCGTGCCTTGCAGGGGCGGGCATAATGAACGTCCCGTTACAGTTTGTGAGATC
CCAGCGTCCATGCGCCGTTCCGTCTCCCTGTTGGCCGCCTGCGCCACCACCCTGCTGCTG
GGCGCCTGCGCCAGCACCACCCCCGCCTCTGCCCCGGCCGGCCTGAAGGTCGCCGTCGAC
CCGGTCGCCCATCCGGCCGGCGAGACCCCGCAATGGTGGTACCGCAGTGGCGCCGCCCAG
GCCGCCGCCAACGGCGCGATGTCCGGCAAGGCGAAGAACGTCATCCTGTTCCTCGGCGAC
GGCATGAGCCTGACCACCGTGGCCGCCTCGCGCATCTACGAAGGCCAGCAGAAGGGTGGC
TCGGGCGAGGAGAACCTGCTGTCCTGGGAGCGCTTCCCGGCCACGGCGTTCAGCAAGACC
TACAACACCGATTCGCAGACGCCGGACTCGGCCGGCACCATGACCGCCATCACCACCGGC
GTGAAGACCCACATGGGCGCGATCGGTGTCAGCGCCGGCAGCCGCACCGACTGCGCCGAC
AGCCTGTCCAAGGGTCTGCTGACCTGGCTGCAGCTGGCCGACAGCGCCGGCCTGGCCACC
GGTGTGGTGTCCACCGCGCGCCTGACCCATGCCACCCCTGCTGCCACCTATGCGCACTCA
CCCGAGCGCAACTGGGAAAACGACACCGACCTGACTGAAGCGGCCAAGGCTGCAGGCTGC
AAGGACATCGCACAGCAGCTGCTGTCGACCTCGCGTTATGGGCGCGGCCCGCTGGTCGCT
CTCGGCGGCGGTCGCGCTGAATTCACCACCGTGGAAGAGCGCGATCCGGAATACGACGAC
AAGGTCGGCCAGCGCCTGGATGGCCGCAGCCTGGTGCAGGAATGGCAGCAGGCGCACCCG
CAGGGTGCCTACGTGTGGAACAGCAAGCAGCTGGCGGCGGCCGCCAATGCGCCGGCCATC
CTCGGCCTGTTCGAACCGGACCACATGCGCTACGAATACGAGCGCCCGCAGGATCCGGGC
GGTGAGCCGAGCCTGGCCGAACTGACGGCTGCAGCGATCAGGAATCTGGCCAGGCACCAG
GAAGGCTACGTGCTGATGATCGAAGGCGCGCGCATCGACCACGCCAACCACAGCGGCAAC
GCCTTCCGTGCACTGACCGAGACCGTGGCGCTGTCCGACGCGGTGCGCGTGGCCAACGAG
CTGACCTCGGCCGATGACACCCTGATCATCGTCACCGCCGACCACTCGCATACGCTGAAC
TTCGTCGGCTACCCGGCACGTGGCAATCCGATCCTGGGCAAGGTGAAGGACAAGGGCGGC
GAAGATGGTGCCGGCAAGCTGGACTACGCGCTGGACGGCACCGGCCAGCCGTACACCACG
CTGAGCTATGCCAACGGCCCGGGCCATACCGGCAGCAGCAACCAGCAGCCGGCCGGCCCG
AAGCGTTACCCGCACAACCCGAGCAGCTTCGAACCGGCCAACGGCCGCCCGAACCTGCGC
GAGGTCGACACCGAGCATCCGGACTACATGCAGGAAGCACTGGTGCCGATGAAGTCCGAA
TCGCACGGTGGTGAGGATGTCGGCATCTGGGCGCGTGGCCCGGGCAGCAAGGCGATCCGC
GGCACGCTGGAACAGAACGCGATCTACCACATGATCGTGCAGGCCACCCCGGCCCTGCGC
GAGCGCCTGTGCCAGGCCGGCACCTGCGATGACAAGGGCGTGCCGGTGCAGCTGCCGGCA
CCGACGGCCTTCGAGCGCAAGGCCGAGGCCAAGTGATCGTGCGGCAGGCCCGCCTCGACC
GCGGCCGCTTCGCGCGGTCGCTGGTCCTGCTCGGCGTACTGGCCGGTTCCAGCGCGCTGG
CGCAGGCGCCGGCCTGCAAGCTGCTGACCGACGAACACGGGTTGTGGCCGCTGCCCAACT
GCGAGGTGGTCGATCACCGGCCGAAGATCAGCGCCGATGCGCTGAAGGACCTGAACTACG
ACGACCACGGCCTGGCCGTGGTGTATGCCGACCAGGGCTTCCACTACGTCGACCGCAAGG
GCCGCAGCCTGCCTGTGCTGACCTGGGACAACGGCCCGGAAACACCGCAGGAAGGCCTGC
TGCGCGGCCGCGTCGGCAACCGCGTCGGCTACTTCGACCTGACGTTCCGCCAGGTGGTGC
CCGGCACCTACGATTTCGGGTGGCCGTTCCAGGATGGCGTGGCCGAGGTCTGCAACGGCT
GTCGGCGCGGCACGCCGGATGCCGATGGCCACACGCCGATGGAAGGCGGGGAGTGGTTCC
GCATCGACCGCGCGGGCCGTCGGGTGAAGTAGGTTTTTCGGCAGGGCTGCGCCCTGCACC
TGCTACACGCCAGAGCAATAGCAACGGCCACGGCCGAAGCAACAGCAACAGCGTGCGTTC
CGTGGGATGGCGGGGCGCTGTGGGTTTGCGGGGACGCCGTAAACCCGTCCCTGGGGGCTT
GGTCGCCGCATCCATGCGGCTCACACCCCGCAAACCCACAGTGCCCCGCCTTCGACAGTT
TTCCGGCGGCTGTTGGTAGGTGTCGACCTTGGTCGACACATCTGTCAGATATCGAAATAA
ATCGGGGTCAGATCCGTTTTCCGCAGGAAAACGGATCTGACCCCATCGGCACGTCCAACA
GTTCGCAGGAAACTGTCGAAGGCGGGGTGGGTCCGGTTGCGGGGGCGTGAGCCGCATGGA
TGCGGCGACCGAGCTTACATGGACGTACTTGCAGCGGCCCCCGCAACCGGAC
>contig00011 len=145141 cov=32.7 corr=0 origname=NODE_11_length_145141_cov_32.741867_pilon sw=shovill-spades/1.0.4 date=20230425
GTTGCGGGAGACGCCGTAAACCCTTCCATGGGGGCTTGGCCGCGGCATCCATGCCGCGGA
CACTCCCGCAACCGGACCCACCCCGCCTTCGACAGTTTGCTGCGGTCTGTGGGAAATGCT
CTTGGGGTCAGATCCGTTTTCCGTAGGAAAACGGATCTGACCCCGAATTGATTCGATATC
TGACAGGATCTACCGTGTCGACCAAGCTCGACACCTACCAACAGTCATCGGAATCTGTCA
GAGGTGGGGCGGTGTGGCTGTGCAGGACCGTTGGCGCCATGGATGGCGCCATCGAGCCCC
AGGGATGGGTTTACGGCGCGTCCTGCACAGCCACACCGCCCCGCCATCCCGCGGAATGCC
AGCTTTGGCTGTTGCTTCGGCTGTTGCTTGAACGCTTCGGCAGGTGCAGGGCGCAGCCCT
GCCGAACGCCCCTTACTTGACCTGTACGTCGATCACGCCGTCGCCGACGCGGGCCTGCAG
GGCGTCACCGGACTGTACCTGATCAAGCTTTCGCACCAGCGTACCGTCATCGCTGCGGGT
CAGGATGCTGTAGCCACGCGCCACGGTCGCCAGCGGGCTGACTGCTTCAAGTGAACGCGC
CAGTCCGCGCAGTCGCAGTGCATCGCGCTCCAGCAGGCGCTGCATCGCGGCCTGCGGCCG
CCCGCGCAGGGCAGCCAGACGGCGCTGCATCGCATCGAGCTGGCGCTGCGGATGGTGCCC
GCGCAGCACTGCCGCCGCATGACGCAGGCGCGCGGCGCGACGCTCCTGCTGCTGGTTGAA
CGCCGCATGCAGGCGCCGGCCCAGATCCAGCTGGCGTCGGCGCAACAAGTCCAGCCGCGC
CTGCGGGCTCTGGGCGTTCAGGCGCAGCAGGGCGCGGTCGGCGCGCTGCATCGCCTGCTG
CATCGCATGCCGTTGCAGCTGCACCATGCGCGCGGCCGTGCGGCGCAGGCGCAGGGCCAG
TTCGCGCTGGTCGGGTACCAGCAGTTCAGCTGCCACCGAAGGCGTCGGTGCACGCAGGTC
GGCGGCGAAGTCGCTGAGGCTGAAGTCGGTTTCGTGGCCGACCGCCGAAACCACTGGGGT
GTGGCTGGCGGCGATCGCACGGGCCAGGGCTTCGTCATTGAAGGCCCACAGGTCTTCCAG
CGAACCGCCGCCGCGGGTCAGCAGGATCACGTCGTAGCGACCACTGGCATCGGCCGCCTG
CAGCAGGCGGGTGATCTGCGCGGCGGCGCTGCTGCCCTGCACCAGGGTCGGCAGCAGGTC
GACTTCCAGCAGCGGGAAACGGCGGCCGAGCACGCTCAGCACATCGCGCACGGCGGCGCC
GGTCGGCGAGGTGATCACTGCCAGACGTTGTACATGCGCCGGCAGTGGCCGTTTGCGCGC
CGGGTCGAACAGGCCCTCGGCCTCCAGCCGTGCCTTCAGTTCCTCGAAGGCGCGGCGCAG
TGCGCCTTCGCCCGCCTCCTCCATGTGGTCCAGCACCATCTGGTACTCGCCACGGGCGTC
GTACAGGGTCACCTTGCCGCGCACCAGCACGCGCATGCCTTCGCGCGGCACGAACTTCAG
GTACTGCGCCTTCATCCGGAACATTGCGGCGCGCAGCTGCGCACGCGCGTCCTTCAGGGT
GAAATACAGGTGACCGGAGGCAGGACGCGCCACGCTGCCCAGTTCGGCCTCGACCCAGAT
CGCCGGGAAACTGCCTTCCAGCAGGTCGCGGGCCAGGGTGTTGAGCTGGCTGGGGGTGAA
AATGTCGTTGTTGCGTGGCTGCATGGGAACGGCGTGCTGCGGGTGGAGCGGGGGCTCAGG
ATCGCACGTCAGCGCGCCGTGTGCTGGCCCAGCGCCCACTGCACGTGTTCACGCACCAGC
GGCGAGGGATCATCGACGCGGGTCTGCAACGCGGCCAATGCTTCGGCCGAGGACGGTGCG
TTGCCCAGTGCCACGGCGATGTTGCGCAGCCAGCGCTCGTGCCCGCTGCGGCGGATCGGG
CTGCCCTCGGTGCGGCGCAGGAACTCGGCCTCGTCCCAGGCGAACAGCTGGTCCAGGCGC
GCGGTATCGAGGTTGTTGCGCGCGCGGAAATCGGCTTCGTCGGTGCGCTTGGCGAACTTG
TTCCAGGGGCAGACCAGCTGGCAGTCGTCGCAGCCGTAGATGCGGTTGCCGATCAACGGA
CGCATGTCTTCGGGAATGGCGCCGTCGTGCTCGATGGTGAGGTAGGAAATGCAGCGCCGC
GCGTCCAGCCGCTGCGGGCCGGTGATGGCCTGGGTCGGGCAGACATCGATGCAACGCGTG
CAGGTGCCGCAGTGCGCCGTGGCCGGCGTGTCGATCGGCAACGGGATGTCGATGTAGATC
TCGCCGATGAAGAACCATGAACCGCCATGGCGGTCGATCAGGCAGGTGTGCTTGCCGATC
CAGCCGAGGCCGGCGTTGCGCGCCAGTGCGCGTTCCAGCACGGGGGCGGAATCGACGAAC
ACGCGGTAGCCCAGTGGCGCTACTTCGTCGTTGATCTGCGTCGCCAGCTTCTGCAGGCGG
TTGCGCATCAGCTTGTGATAGTCGCGGCCCAGCGCGTAGCGCGCCACGTAGGCGCGGCCC
GGGTCGGCCAGGGTCGCCCAGGCTTCGGTGTCGTCCTTGTGGCTGTAGTCCATGCCCACT
GAAATCACGCGCACGGTGCCGGGCAGCAGCTCGGCCGGTCGCGCGCGCAAGGTGCCGTGG
CGCGCCATCCAGTCCATCGTGCCGTACAGGCCCTGGCCCAGCCAGTCGGCCAGGTGCGCT
TCATCCTCGCCCAGTTCGATACCGGCGATGCCGCAGCGCTGGAAGCCATGCGCACGCGCT
AGGTCGCGGATGCGCTGCACGGCCTGGACCGGATCGACAGGGGTGGGGGCGGGGGACATG
TGCACCAGTATAAAATCCCTGCATGGCCAACCTTGCCGATCTGTTCGATTCCGCTGCCGC
GCGTGCGCTTGATGCGCAGGCCTCGGCGTTGGCCGCCGACGGCGGCTGGGGCCTGATGGC
GCAGGCCGGCCAGGCCGCCTGGCAGTGCCTGCTGCAGCATTGGCCCCAGGCGCGGCGGAT
CGGCGTGGTGGTCGGCGCTGGCAACAATGGGGGCGATGGCCATGTGCTGGCCCGTCACGC
GCTGCAGGCCGGGCGCGAGGTGACAGTGATCGCCCTGCCGGGCAGGCCGCCCTCGACCGC
GCTGGCACAGCGTGCAGCATCTGAATTCAGGTCCGGCGGCGGCACCATCACCGATTTCGA
CGGCATGCTGCCCGAGGCCGACGTCTGGGTCGATGCCCTGTTCGGGCTGGGCTTTGATCG
CGCGCCGGAGGGTACGGCGCAGGCGTTGATTACCGCGCTCAACGCGCAGACTGCGCCGGT
GCTGGCGCTGGATGTTCCCAGTGGCGTCGATGCCGACCGTGGGGCGGTGCCGGGCGTAGC
AGTGCGCGCTGCACTGACCCTGCAGTTCATCGTGGCGCATCGCGGGCTGTATTCCGGCGA
TGCGCTGGATCATTGCGGGCACAAGGTCCTGGCGCCCCTGCTGTTGCCTGCGGCGGCCTG
GCAAGGCGTGGTACCCGCTGCGGAGCACTGGACGCAGGTGAGGTTGCGGGCCCTGTTGCC
ACCGCGCCGCGCCAATACCCACAAGGGCGAATCCGGGCACGTGCTGTGCGTCGGCGGCAA
CCATGGCAGCGGCGGTGCCATCGCGATGGCGGCCGAAGCCGCCTTGCGCGCGGGTGCGGG
GCTGTTGAGCCTGGGCACCCGCCGCGACCACGTCGGTCCACTGCTGGCCCGGTTGCCCGA
GGCCATGACCCATGCACTGGAAGATGGCGATGTGCTGCCGGCGCTGCTGGACAAGGCGAA
GGTGGTGGCGATCGGGCCCGGTCTGGGCCAGGACGAATGGGCACGCGCCTTGTTTGCGCG
GGTGCTGGCCAGCAACAAGCCATTGGTGGTCGATGCGGACGCCCTGAACCTGCTGGCGCA
GGATCCGCGCGCGTTGCCCGATGCCATTCTCACACCGCACCCGGGCGAGGCCGCGCGCCT
GCTCGGCTGCAGCACGGCTGAAATCCAGGCCGACCGCTACACCTGTGCGCACATGCTGGC
CGAGCGCTTCCATGCCGTGGTGGTGCTGAAGGGCGCTGGCAGCATCGTGGCAGCGCCTGG
GCAAACGCCCCGGTTGATCGCTGCCGGTAACCCAGGGATGGCCGTGGGAGGCATGGGCGA
CCTGCTCACCGGCATCATCGCCAGCCTGCGCGCGCAGGGCCTTGCGGCCTTCGATGCCGC
GGCCGCGGGCGCGCTGCTGCATGCGCTGGCGGGCGATGCAGCTGCCGCCGATGGCGCGCG
CGGCCTGCTTCCTACTGATCTGCTGGCGCCGCTGCGGCGACTGGCCAACCCGGACCTCTC
CCCATGACCGAATTCTTCCTTGCCGACAGCGACGCCACCGAACTGCTCGGGCAGTGGCTG
GCGGCCACCCGGCCGCCGCAGGCGCTGATCGAACTGCGCGGCGACCTGGGTGCCGGCAAG
TCCACCACGGCCCGCGCGCTGCTGCGCGCGCTGGGCGTGCAGGGCGCGATCCGCAGCCCC
ACCTACACCCTGGTCGAGCGCTATCCGCTGGCCAGTGGCGGCGAGGCGTGGCACCTGGAC
CTGTATCGCATCGGCCAGGCCGGTGAGCTGGATTTCCTCGGCCTGGACGAGGGCAGCGCG
GTGCTGTGGCTGGTCGAATGGCCGGAACGGGGCGCCGGCGCGCTGCCGCCGACCGACCTG
GTGGTGGCGCTGGAGATCGAGGGGCAGGGACGACGCGTCCGTCTCACTGGGGCCAGCGAC
GTAGGACATGAATGGCTGGAACGGTTGCCGCAAGGGGGCGACTTGCAGGCCATTTCTGTC
GGCTGACGAGAACAAAGACCGGCAGGTTACGGATTATTAAGGAAAAAAGTGTTGCATTCC
GTTCAGCGCGGTGATTGAATCCTGAGCCATGCGCCCGGGGAACCGTCTCATCGCCATCTG
TGCCGCCGTCGGACTGGGTCTGGCGAGCGTCAGTACGTGGGCGGGTGAAGTCCGACAGGT
CCTGCTGAACACCGGCGCTACCGGCACCCGTGCCGAGATCTCGCTGGTCGGCAGTGGCGG
CTACAAGACCCTGTCGTTGGCCGGCCCGAACCGCCTGGTGGTCGATTTCCCCGACTCCAG
CGCCATACGCAACCTGAAGATGCCGGCCGCGCAGGGCGTGGTCACGGCGGTGCGTACCGG
ACAGCCGGTCCCGGGCACGTTCCGCGTCGTTTTCGACCTCGCCGAATCGGTGGCGCCGTT
CCGCCCGCAGATGCAGCGCGAGGGCAATGAATCCAAGCTGGTGATCGAATGGCCGGGCGA
TGGCCCGGCCGTGGCCAGCAGCCGCCCGGCGGCGACGCCAGCCGTGCAGCCGCAGGCGCC
CGCGGCGGGAGCTGCACCAGTACCGACTCCGGCCGAGAGCGCGCAGTCGCGCACCGATGC
CGCGCGTGCCACGGCCCTGCTGACCGCACAGGTACAGCAGCAGGCCAGCGCCACTGCCGC
CGCACCGGCCACGCCGACCCCGGCACCGACCACCGCGCCGGCCCAGGTTGCTGCGGCCGG
TGTCACCGCCAGCAGCACGCCGTCGTCCTCGCCGGCCGCGATCCTCGCCGGCCAGCGCAC
CGCAGCGGTGGTGACCACGCCGCCGGCCACCGTGCCTACACCGGCACCGACGCCGGTGGA
ACCGCCGCGTCCTGTCATGCCCAGCGATGCGTCGCGTATCCGCATGCAGGCCGGCATGCG
CCACCTGGTGGTGGCGATCGATCCCGGACACGGCGGCCAGGACCCGGGTGCGATCGGCCC
GACCGGCAAGCGCGAGAAGGATGTCACTCTGGCAGTGGCGCGCGAGCTGGCCCGCCAGGT
CAACGCCACGCCAGGCCTGAAGGCCTACCTGACGCGCGACAGCGACGTGTTCATTCCGCT
GCCGATGCGTGCGCAGAAGGCGCGTGCGAACAAGGCGGACATCTTCATCTCGATCCATGC
CGACGCGGCCGAAAACCGCTCGGCCACGGGCTCATCGGTCTACGTGCTGTCGACCAAGGG
CGCCTCTTCGCAGCGCGCCCGCTGGCTGGCGGACAAGGAAAACGCGGCCGACCTGGTCGG
TGGCGTGCGCCTGCAGCAGACCGAAGGCACCCTGGCCAACGTGCTGCTGGACCTGGCGCA
GAGCGGCTACATGAAGGCGTCCGAAGACGCGGCCGGCCACGTGCTGGGCGGCCTGAAGCG
GATCGGCAACAACCACAAGCCGAACATCGAGCGCGCCAACTTCGCGGTGCTGCGCACCTC
GGACATGCCGGCGATGCTGGTGGAAACCGCGTTCATCTCCAATCCGGATGAAGAACGCCG
CCTGATGGACCCGGCGTACCAGCGCAAGATCGCTGGCGCCGTGCTGGACGGCGTGCACAC
CTTCTTCAGCCGCCAGCCGCCGCCGGGGACGTTGTATGCGGCCCGCGCCCAGGCCGAGAT
CGACGCGGCCGGCACCATGGCCGGCGGCAGCAAGTAAGCCGCCGAAGGCGGGTTGCTGCT
TTCCGTAGAGTCGAGCCGCGCTCGACTGGGCCTTGTCGGTAGCCCGCAGTCGAGCATGGC
TCGACTCTATCCTCGGCAGCTCCGCTATCATCGACCCATGAAGTCTGCCGCCCATCACCT
CCCATGAGCGCGCCCGGTCCGCGCCCGATCCGGCCGTTGCCGGAGATCCTCATCAACCAG
ATCGCCGCTGGCGAAGTGGTCGAACGGCCCGCGTCGGTGGTCAAGGAACTGGTCGAGAAC
GCGATCGATGCCGGCGCCAGCCGCGTCGACATCGATCTGGAAGAGGGCGGTGTGCGCCTG
ATCCGCATCCGTGACAATGGCAGCGGCATCGCACCGGAGCAGCTGCCGCTGGCGGTATCG
CGCCACGCCACCAGCAAGATCGCCGACCTGGACGATCTGGAATCGGTGGCAACGCTGGGG
TTCCGCGGTGAAGCGCTGCCTTCGATCGCCTCGGTCAGCCGCTTCACCCTGGCCTCGCGC
CGCGCGCATGACGAGCACGGTTCGGCGTTGCAGATCGAAGGCGGCAAGATCGGCGAGGTG
ACCCCGCGCGCGCACGCGCCGGGCACCACGGTGGAAGTGCGCGAGCTGTTCTACAACGTG
CCGGCGCGGCGCAAGTTCCTGCGCGCCGAGCGCACCGAACTGGGCCATATCGAAGAGTGG
CTGCGTTCGCTGGCGCTGGCACGGCCGGATGTCGAGCTGCGCGTGTCGCACAACGGCAAG
GCCTCGCGTCGTTACAAGCCGGGCGATCTGTATTCCGATACACGCCTTGCCGAAACGCTG
GGCGAGGATTTCGCCAACCAGGCCGTGCGCGTGGACCACAGCGGTGCCGGACTGCGCCTG
CATGGCTGGATCGCGCAGCCGCATTATTCGCGCGCGAGCGCCGACCAGCAGTACCTGTAC
GTCAACGGTCGCTCGGTGCGTGACCGCAGCGTCGCCCACGCAGTGAAGATGGCCTACGGC
GATGTGCTGTACCACGGCCGCCAGCCGGCCTATGTGCTGTTCCTGGAACTGGATCCGACC
CGCGTCGACGTCAACGTGCACCCTGCCAAGCACGAAGTGCGCTTCCGTGATTCGCGGCTG
GTCCATGATTTCGTCTACCGCACGCTGAAGGATGCGCTGGCCGATACCCGCGCCGGCATG
TCGGCGCAGGAGATCGGTGCCGGTGCTGCGCAGCCGGTGGATGCCACGGCCATGCCGATG
GCATCGAGCGCAGGCGCGTCGGGATTCGGGCTGGTGCGTGGGCCCGCGCCGGGTGCCGGC
TCGGGAGGTGGTGGTGGCGGATTCTCCGGATGGCGCCCGCAGCAGCCGCTGGGCCTGCAG
GTGGCCGATGCACCGGCTGCCTATGCCGCGCTGTATGCCGCACCGGCCGGCGCCGAGCGC
GGTGCTGCGCTGCCGCCGATGCCGACCGAGAACGGACTGCCGGTCACCAGTGCCGACGCA
GGCGTGCCGCCGCTGGGCTATGCGATCGCGCAGCTGCATGGCATCTACATCCTGGCCGAG
AACGCCGAAGGCCTGATCGTGGTCGACATGCATGCGGCCCACGAACGCATCGGCTACGAG
CGCCTGAAGAACGCGCACGATGGCATCGGCCTGCAGTCGCAGCCGTTGCTGGTGCCGATC
ACGCTGGCAGTGGGCGAGCGCGAGGCCGACACCGCCGAGAGCGAAGCTGAAACCCTGGCG
GCGCTCGGCTTCGAGGTGACCCGTGCCGGGCCCGGTTCGCTGCACGTGCGCAGTATTCCG
GCATTGTTGGCGCATGCCGAACCGGAAGGGCTGCTGCGCGACGTGCTGACCGACCTGCGC
GAGCATGGCCAGAGCCGCCGCGTGGCCAGTGCACGCGACGAACTGCTTTCGACCATGGCC
TGCCACGGCGCGGTGCGTGCCAACCGGCGCTTGACCCTGCCGGAAATGAACGCGCTGCTG
CGCGACATGGAAATCACCGAACGGTCCGGCCAGTGCAACCACGGCCGACCGACCTGGGCC
CGTTTTTCGCTGGCGGAGATCGACCGCTGGTTCCTGCGCGGACGTTGAGGGGAGCATCGA
TGCGTTATCGGGGAATGGCGGGCCTGCTGGCCGCCGTGGTGTTGGCCGCCTGCAGCCCGG
CAACACCGCCGGTGCCGACGGCCGCTGAAGATCCGGCCTACGCGGCCGCGCAGCAACAAT
GGCGTGTAGCGCGCTACCAGGACCTGACCCGGCCCGATGGCTGGACGGCGCTGGTGGGCC
TGCACTGGCTGCAGAACAAATCGCATTTCGTTGGCAGCGGCGCTACCAACGGCATCCGCC
TGACGGTTGGCCCGGACAAGCTGGGCCTGCTGCGTCGCGAAGGGGCGCAGTGGTGGTTCA
CGCCTGAAGCCGGTGTCGATGTCAGTCATGATGGCCTGCCGGTGCGCGGCCGCATCCGCG
TTGACACCGACAAGGACGCGCAACCGACGCTGCTGGCCTTCGATGGCGGCAAGGGCCAGC
TCAGCATCATCCGCCGGGGGCCGCGGGACGCGCTGCGGGTCAAGCATGCCGATGCGCCTG
CGCGGCGTGACTTTGCCGGCCTGCAGTACTGGCCGGGCGGCGTGGACTGGCAGGTGCAGG
CGCGCTTCATCGCGCACCCGCCGGGCAAGACCCTGCCGATCGTCGACATCACCGGCCTGA
CCACCGAGATGCCCAATGCCGGCGCGGTCGAGTTCGAACGCGATGGTCGCAGCTGGCGGC
TGGAAGCGATCGGTGCGCCCGGGCAGCCGCTGTTCCTGATCTTCGCCGACCGCACCAGCG
GCCGCGGCAGCTATCCGGCCGGTCGCTACCTGGATACCGATGCGCCCGCCGCAGACGGCA
CCGTGCGCATCGATTTCAACCATGCCTACAACCCGCCGTGCGCGTTCACCGCCTACGCCA
CCTGTCCGCTGGCGCCACCGGAAAACCGGCTGGACCTGCACGTGGAAGCGGGCGAGAAGG
CGTACCACCTGCCTGAAGGAGAAGGCTGACCATGCCGATCAAACACCTGTTCCGTGCCGC
GCTGCTGATGGCGGCGTGCGCGATGGCACCCCTGGCCACTGCCCGCGATGCGCCGGGCAC
CACGGCTGCGGCCGCGACCGCCGCGGCGGCCAAGCCGCCCGTACCGCTGTTGTGGAAAGT
CACCGGCCCGGGCGATGCACGCGTCTACCTGCTGGGGTCGTTCCACCTGCTGAAGCCGCA
GGACTACCCGCTGTCGCCCGATGTTGAGCAGGCGTTCGAGGCCTCGCAGCGGGTGGTGTT
CGAGCTGTCGCCGGAAGACATGCAGTCGCCGCAGCTGGCCAGCCGCATGGTGCAGGCCGC
GACCCGCACCGATGGCAGCGAGCTGAAGCGTGATCTGGATGCGCCGACCTGGCAGAAGCT
GCAGGCCTTTGCTGCCCAGAACCAGCTGCCGCTGGCGCAGATGCAGGGCATGAAGGCCTG
GTTTGTCGGCCTGAGCATTTCGGTCGGGCAGATGCAGAAGCTGGGCCTGGACCCGGCGCT
GGGCCTGGACCGTCACTTCATGGAGCGTGCGCAGAAGACCGGTCGCAAGACGGCGGGCCT
GGAGGACATCGATACCCAGATCGGCATGCTTGACGGGATGACGGTGCAGGAGCAGCGGCA
GATGCTGGCCGAAGCGCTGGACCAGGCCGGCAAGGCCGATGAGCAGGCGCGGCTGCTGCA
TGATGCATGGCGTCGCGGCGACGAGCGCCTGCTGTGGACCAAGATGGCGGCGGAGATGCG
CCAGCAGTATCCGCAGCTGTACCAGCGCATCAACACCGGGCGCAACGATGCCTGGGTGCC
GAAGCTGCAGCCGTACCTGCAGGCCGGGCAGGGCGGTACGCTGGTGGTGGTCGGCACGCT
GCACCTGCTGGGCAGTGATGGCGTGGTCGAGAAGCTGAAGGCCAAGGGCTACAAGGTCGA
GCGCGTGTGCACGGGGTGCAAGGCGCAACGCTGACGCATCGTTGGCGCGATGCCAAACAG
AACGGCGCGCCAGGGGCGCGCCGTTTTCGTATCAGCCGTAGCTGCCGTTCAGCGGCGGGT
CTTGCCGCCGGTGCCGGTGCCCGGTTCGCCGGGCTTGTTGCCGGTGCCGGTTCCCGTTCC
GGTACCGCCGGGGCGCGGGCCACCGAAACCGCTGCCCATGCTGCGCTGGAACTCCTGCCA
CAACTCCAGGTTGCGCTCGGTCAGCTGGTTCATCATCGCCCACGGGGTCTGGCCCAGCAG
GTTGCCCATCTGCTGGCGGAACTGCTGCTGCTGGTCGAGGAAGACCTGCATGCTGCGCTC
CAGATAGTTGCCCATGAAGCCCTGCAGGGAATCGCCGTAGAAGCGGATCAGCTGGCTCAG
CAGCTGGGTGGACAGCATCGGTTCGCCGTCCTGTTCCTGGTCGGCGATGATCTGCAGCAG
GACCGATCGAGTGAGGTCGTCGCCGCTCTTGGCGTCGCGGACTTCGAAGTCTTCACCATC
CAGGATCAGCTGGCGCACGTCCTCGATGGTGATGTAGCTGGAGATCTCGGTGTCGTAGAG
ACGGCGGTTCGGATACTTCTTGATGATGCGGGTCGCAGCCATGAAGCGGTACTCGTCACA
GTAGACGCGCAGCATGGCGCAGTGCAGCAGCGGTTGCAACCGCCCCAGCCCCCGCCAGGC
TTGGCTTTCAGGGGCGATCATGTTGCGCAACAAGGGTTTGCGTGCTGCGCAGCATGACCA
TCGGCAGGGGCCGCCGGTGCATGCCGCGGCGCCCCGTGCGCGGCTCACCAGCCCATGTGG
TGGCCGCCGTTGATGTCCAGGTTGCTGCCGGTGATCCACGAGGCTTCCTCGGCCACCAGG
AAGGACACGCCATAGGCGATTTCTTCCGGCTTGCCGAGGCGTCCGGTCGGGATGTCGGCG
ATGATCTTGGCGCGCACGTCCTCCGGAACCGCCATCACCATGTCGGTGGCGACGTAGCCG
GGCGAAATGGTGTTGACAGTGATGCCGAAGCCGGCGTTCTCGCGGGCCAGCGAGATGGTG
AAGCCGTGCATGCCGGCCTTGGCCGCAGCGTAGTTGGCCTGGCCGTACTGGCCCTTCAGG
CCGTTGATCGAGCTGATCTGGATGACCCGGCCCCAGCCGCGGCGGCGCATGCCCTCGATG
ACCGGCCGGGTGACGTTGAACACCGAGTTGAGATTGGTGTTGATCACATCGTGCCACTGG
TCCGCGCGCATGCGGTGGAAGGTGGTGTCACGGGTGATGCCGGCGTTGTTGACCAGGATC
TCGACCGGGCCCAGCTCGGCCTCGACGGCGCGCACGAGTGCTTCGGCGCTGTCCGGATCG
GAGACATCGCCCGGGAAGATCGCCACGTGGTAGCCGCGCTCGGTCATCGCCTGCTGCCAG
GCGCGGGCCTTGGCCTCGTCGCGGTAGTTGGTGGCGACCCGGTGGCCCTGGTCGGCCAGG
CGTTGGCAGATGGCGGTACCGATGCCGCCGGTTCCGCCGGTGACCAGTGCGACGCGAGAT
GTCATGGAGTGCTGTCCGGGTATCAGGTGGGGGAAGGGGGATTCTGCAACATCGGCGCGG
AAAGTGCGCCGGCCGGCAACAGGATGTCGGTCCGCGGCAGCCGCGCCGGGTCGAACGCCC
GTTGCGCAGCCTCCAGCAGCGCATCCCGGTCATCGGCGCCGTCCAGTGCGGCAGGCGCCT
GGCCCAGCAGCTGCCAGAGCGCGCGCAATACCGGCACCGGCCGCGTGCTGTCCACCGGCA
GCGACGCCAGCGACTTGGACAGTTTGTGCCCCGGTGCATCGAGCAGCAGCGGCAGGTGCC
AGTAGCGTGGCACGGCCAGGCCCAGCGCCTGCTGCAGCAGGATCTGCCGCGCGGTGGAAT
CGAGCAGGTCGGCGCCGCGCACCACTTCGGTCACGCCCTGTTCGGCGTCATCGACCACCA
CGGCCAACTGGTAGGCCCAGCAGCCATCTGCACGGCGCAGCACGAAGTCGCCAACCTCGG
CATGCACGTCCTGGTGCTGCGGCCCGCGCAGGCCATCATTGAAGTGCACGATGCTGCCGC
GTGGCACGCGGAAGCGGACGGCAGGGTCCGGTCGTGGCTGTCGCGCAACGCAGCGGTGGT
GGATGCCGCCGCTGGCGGCCAGTTCGCTGCGGCTGCAGTGGCAGACAAAGGCCAGATCGC
TGGCCAGCAGCACGTCGAGCGCGGCTTGGTAGGCCTCCCCGCGCGCGCTCTGCCACAGGA
CCGGGCCGTCATGGGTGAGGCCGAAGGCGGCCAGCGCCTGCAGTTGTGCCTCCGCGGCGC
CAGGCACCGTGCGCGGCGGATCGACGTCTTCAATGCGCAGCCGCCACAGGCCGCCGTGAT
GGCGGGCGAGCAGCCAGCTGCCGAAGGCGGCAAGCAGGGATCCGGGGTGGAGCAGGCCGG
TCGGCGAGGGCGCGAAGCGGCCGCAGGAAATGGGGGAGGTCATGCTGGCTGAATCGTCGG
TCAGGTTGGCGCTTGAATTCAAGCTGACCACACCGCAAATTGACTGGTATCGACCCCTTC
CGAGCCGGATTTTCCCATGTTTACCCGCATTGCCCTGTTCCTGGCGACCAACTTCGCGGT
CCTGATCCTCGCCAGCATCGTGATGTCGTTGCTGGGGGTCAATCCGAGCCAGATGAGTGG
CCTGCTGGTCATGGCCGCGATCTTCGGCTTCGGTGGCTCCTTCATCTCGCTGCTGCTGTC
CAAGTGGATGGCCAAGCGCTCCACCGGTGCGGTGGTGATCACCGAGCCGCGCAACCAGAC
CGAGCGCTGGCTGCTGGCCACCGTCGAGCGGCAGGCCAAGGCGGCCGGCATCGGCATGCC
CGAAGTGGCGGTCTATGACGGCCCGGAGATCAATGCCTTCGCCACCGGTGCCAACCGCAA
CAACGCGCTGGTGGCGGTGTCCACCGGCCTGCTGCACAACATGAGTGAAGACGAGGCCGA
AGCGGTGCTGGGCCACGAGATCGCCCACGTCGCCAACGGTGACATGATCACCATGGCACT
GCTGCAGGGCGTGTTGAACACCTTCGTGATCGTGCTGGCCCGCGTGGTCGGCGGCATCAT
CGACAGCGCGCTGTCGGGCAACCGCGAAGGCGGCGGCCGCGGCTTCGCCTACTACATCAT
CGTGTTCGTGCTGGAGATGGTGTTCGGCCTGTTCGCCACGATGATCTCGATGTGGTTCTC
GCGCCACCGCGAGTTCCGTGCCGATGCGGGTGGTGCCTCGCTGGCGGGCCGCCAGAAGAT
GATCGCCGCGCTGGAGCGCCTGCAGCTCAACCACGGCCAGAGCACGCTGCCGACCCAGAT
TGCCGCCTTCGGCATTTCCGGTTCGACGGCCAAGAAGCTGTTCATGAGCCACCCGCCGCT
GGAAGAGCGCATCGCCGCGCTGCGGGCGTCGACGGCGGCGTAAGCCACCGCTCCACGGTA
GTGCAGGAACGCCTGGCCCCGCGCCGGGCGTTTTTGTTTGCGCGATGCATTGCTGATGCC
GGATCGTGCCCGGCGGATCGTTTCCGCGCCTGCGGGGAGGTGTCACTTTCTTTGCTCGTG
CAAAGAAAGTAACCAAAGAAACACGCCGCCGGGGCGCGAGCCGTCGCTGCGCGACGGTTC
CCTGTGCTTCTCGGCGAATCAGGGGACGGCGCCGAACTCGCTGCGCTCAGACACCGGCGC
CTCTTCGCCCCAGATTCCCCTGCGATGCTCGGCTCGCTCAAGGCGGACTGGAAGATCAAG
ATCAAGATCAAGAACAACAGCATCCACACGTGGCGTGGATTTACTGGGTGCAGCTGTGGC
ATTTGACCTTGGGTCCGCCTTGAGCGAGCCGAGCACCGCAGGTCCGGCGAGGGCGAAGAG
GTGCGGGTGTCTGAGCGCAGCGAGTTCCCGCACCGTCCCTCGACGGGCCGAGGAGCGCAG
GGTACCGATGCGTAGCATCGGCTCGCGCCCTGGCGGCGTGTTTCTTTGGTTACTTTCTTT
GCACGAGCAAAGAAAGTGACACCCCTCCGCGGTCGCGGAAACGACTCTCCGTGCGCACAA
ACGAAAACGGCACCCTCGCAGGTGCCGTCTCCATGAAGCGCTTTACGCGAAACCTCAGAA
CTTCGCGTCGAACTCCGCCGCATAACCGGTGTTGACCAGCACCTTCTGCAGCGACTCGGC
CACCTTCAGGTTGCCGGCCACGATCTGGTGGGTCTCCGGGCCACGGTTGTCCATGCGGCC
CAGGGTCGCGCCCTTGAAGTCGCAGACCTTGCCACCCGCCTCGCGGACCAGCAGCAGGCC
GGCGGCGATGTCCCACGCCTTCACGCCGGCTTCGAAGTAGGCGTCGGCGCGGCCGCAGGC
CACGTAGGCCAGGTCCAGTGCGGCCGAACCGGTGCGGCGGATGTCCTCGCCGTGCACCAG
CAGGGCGTCAACCGCCTTCAGCTGGGCGCTGGCACGGCTGCGCTCGCGCGGTGCGAAGCC
GGTGTGGATCATCGTGCCTTCCAGGTCCTTGCGATCGGCCACGCGGATGCGGCGGTCGTT
CAGCACGGCGCCAGCGCCACGGCTTGCGGTGAACAGTTCATTGCGCAGCGGGTCGAAGAT
GACCGCATCGGTCGGTTCGCCATTCTCGACCAGGGCGATCGACACGCAGTAGTGCGGCAC
GCCGCGCAGGTAATTGCTGGTGCCGTCCAGCGGGTCGATGACCCACATCTGGCGGCGCTC
GCCCTGCACGCCACCTTCTTCGCCGAAGATGCCGTAGTCCGGGTAAGCGCGCTTGAGTTC
CTTGACGATGACCTTTTCCGCGTCCGCATCCACTTCGCTGGCGTAGTCCATCCGGCCCTT
CTGCACCACGTTCAGTGCCTCGAGCTTGTTGATGTTGCGCAACAGGACGTTGCCGGCGAG
GCGGGCGGCCTTGACCATGACGGTGACGGCGGGTTTCTGCATGGCGTGGGCTCCCGGAAA
GGCAGAAGAGATGGACTGGCGGGGGAAAAGAGCGGGTCCGGCGCAGTGGCCGGCCGCACA
GTTTACCATTGGTCATCGTCCAGCTCGACCTTTTCCCTGTTCATGTCCCAGTTTCCCGCC
GCCACCCGCCTCCGATTCGTCCTGGTCGGTACCCAGCACCCCGGCAACATGGGCGCTGCC
GCCCGTGCCCTGAAGACCATGGGCCTGGCCCGCCTGGTGCTGGTCGCCCCCGAAAAACCG
CTGGACGAGGAGGCTTTCCGCCGCTCGGCCGGTGCCGAAGACGTGCTGGGGGACGCCCCG
GTGGTGGCCACCCTGGCCGAGGCCGTGGCCGATTGCCGACTGGTGCTGGGCTGCACCGCC
CGTGCCCGCCGCGTCCAGCTGGAGGAGTACCTGCCGGCCGATGCCGCCGCCCGTGCGGTG
GCCAAGGCGGGCGAGGGCGCCGAGGTGGCGCTGGTGTTCGGTCGCGAGCGCACCGGGCTG
ACCAACGAGGAACTGCAGCTCTGCCATGCGGCGGTGCATATTCCATCCGACCCGGCGTTC
AGCTCGCTCAACCTGGCAGCCGCGGTGCAGGTGCTGGCCTATGAAACGCGCATGCAGCTG
CTGGGCGCGCAGCCGGCCGCCGACGCCGAGCCGGGTTTCCGCGAACAGGCCGCCAGCCAT
GAGCAGATGGAGAGCTTCTTCGCCCAGCTCGGCGACACCTTGGACGAGATCGATTTCCAC
AAGGGCCGCGCACCGGAATCAGCGATGCGCAAGCTGCGCCGCCTGTTCCTGCGCAGCGAG
CCGAGCGAGCAGGAAGTGCGCCTGTTGCGCGGCATCCTGGCCGACACCCAGCGCATGGCG
CGACTGGCACAAGCGGGCAACAAGGACAGCTGACGACGTTCTCATTTTTTCGGGTAGTCT
GTCCGGATACCCAGGGGGGATGAAGCCTGTGTCGGGTCTGCGAAGGGCAGTGCAGAGGGG
ACTGCTGAGCCTGGTCATGATCCTGCTGGCCGGGACGGTGCATGCAGCACCGGACCCGGT
GCTGGTGCTGGGCCGGATCAGCGATGATCCCAAGGCCCATTACGAGCAGCTGCAGCCGTT
GCTGGACTATGTGGTGGCACGCATGCATGACGTCGGCATCAAGGAGGGGCGGATCCTGAT
GGCGCGCGACCCGCAGCAGATGGCCAGCTATCTGCGGCGGGGGCGGGTCGACTGGGTCAC
GGAAACGTCGGGTACGGCAGTGGCACTCGGCCAGCGCAGTGGCGCGCGGCCGTTGTTGCT
GACCGAGCGCAATGGTGTGCGTGAGTACCAGACCGTGTTCTTCGTGCGCCGCGACAGTCC
GGTCCAGCGCATCCAGGATATGCGTGGGCATCGCCTGGCGTTGCAGAACACGGCGTCCAC
CAGTGCCTACCTGGTGCCGGTGATGACGCTGCTGCAGGAGGGGCTGGCGCCGCAGATCCT
GGCCGGCGTGTGGGACATGCCGGGCCGGGACAGTGTGGGGTATGTGTTCGCGCGCAGCGA
GTTGAACATCGCTACGTTCGTGCACAAGGGCGTGGTTGACGTGGGGGCGGTGAGCAGCGT
GGACTGGAACGACGAGCGACGGATGCCGGCGGCATTCCGGCGCGACTTCCGCGAGCTGCT
GCGCACCAGGCCCTACCCGCGGGCGGTGGAGATGGTGCGCGCCGACCTCGACCCGCGGGT
GCGTGACCGGCTGCAGGACGTCCTGCTGCAGGCGGCCAGTGACCCGCAGGCGCAGGGGGC
GTTGCATCGGTTTTTCGGTACTTCCGGTTTCCACCGCGTCGATGCGCATGCGCAGCAGCG
GCTGGATGAATTGAAACAAGGATTGACGCGCGTGCGGATGGAAGTGGAATGAAGTGGCTC
GGCTCGGGAATGCAGGCCCGGTTCCTGCTCGCGATGGGCGGGGCGATGGTCGTGGTGGTG
GCGATCCTGGCAGTGTTGCTGGGGCGGCAGGCGGCGATGCAGGGCGAGGTGCGCAACCTC
AGTGGTGGCGTCATCCATGAACTGTTCGACCGCAGCGTGCGCAGCCGCGGCGAAGCGATG
GCGCGCGAGCTGTCCGACGCGCTGGCCAACCCGTTGTACTACCGCGACCTGGACCAGGTC
GGTGCGCTGGTGCGCAGCACCGCACGGCAGCCGGTCGTGCGCTATGTGCTGGTGTTCGAC
GACCGTGGCCGGCTGGTGCATGACGGCTCGATCGAGGTGTCCGGCTTCGGCCAGCCGATG
GCCGACCCGCTCGCTCCCAAGGCCGCGGTGGCGCAGGCGCTGGTGGTGCAGGAATCGCCC
AAGGTGCTCGACAACACCATGCCGATCATGGTCGGCAACCAGCGCATCGGCGGCGTCCGC
GTCGGCATGGCGCTGGACGAGGTGCAGCAGCGCGAACAGGCAGCCAATGCCACGCTCGGC
GAGCGCCTGCAGCAGGTCGGCAGCCGCCACCTGGGCTGGCTGCTGCTGATGCTGGGCCTG
CTGGTGGTGATCGGCGTGGCGGTGATCCTGTACGTGCAGCGCACCCTGGTGGCGCCGATC
CGGGACCTGGCCGCTGCGGCACGCCGCATCGAGGCTGGCGACTACCAGGCGCCGCTGGCC
GAGAACACCCGCAATGACGAGGTCGGCGAGCTGGTGCGCGGCTTTGCCCGGATGCGCGAT
TCCATCGCCCGCCATGACCGCGAGGTGCGGCGCATGGCCTATACCGATGCGCTGACCGGG
TTGACCAACCGGCTGGCGTTCCGGGAAGCACTGGACCATCGCCTGATGGCGGCGCGCGCA
TCCAATCATCGGCTGGGCCTGCTGTTCGCCGATATCGACGACTTCAAGCGCGTCAACGAT
ACCCTCGGCCATGAGGCCGGTGACGAAGCGCTGTTGCAGTTCGCACAGCGCATCGGGCGC
GCGGTTGCCGAAGCGGGAGGCGATGAGGCGCTGCTGGCCCGCTTCGGCGGCGACGAGTTC
GTGATCCTGGTCTGCGATGGCGACGTGGCCGCGAACGCCCGGCTGCTGGCCGAGGTGCTG
GTGCGCGAACTGGGCAAGCCGCTGGTGGTACAGGGCAGGGAGCTGTTCCTGGGGACCTCG
ATCGGCGTGACCCTGTTCCCGGACGATGCCGCCGATGCGACCACGCTGCTGAAGAACGGC
GACATCGCCATGTACCAGGCGAAGATGGCCGGCAAGAACTGCTACCGCCATTACAGCCGG
GCGATGGACCATGCGGTCGAGCGCCGCGTGCACATGGAGCAGGAGCTGCGCGGGGCCTGG
GAGCGCGGCGAGCTGCGCCTGGCCTACCAGCCGATCTTCCGCATGCGCGACCGGCGCATG
GTGGGCGTCGAAGTGCTGCTGCGCTGGCAGCATCCGACCCTGGGCACGATTCCGCCGTCG
GTGTTCATCGAAGTGGCCGAGCAGAGCGGGCTGATCGAGATCATCGGCCCGAAGGTGCTG
CGTGCGGCCTGCATGGAAGCCTCGCAGTGGCCACGGGGTGCGGGCGGCGACGATCTGTTC
GTGTCGGTGAACGTATCACCGCGGCAGCTGCGCGGCGGCGAGCTGCCGGCGCTGGTTGCA
CAGTGCCTGCATGAGTCCGGGCTACCGGCCTCGCGCCTGCACCTGGAGCTGACCGAAACC
GCAGTGATCGGCGACGAGATGGTTGCCGCGCAGCTGCTGGACAAGCTGCACCGCACCGGC
GTGAAGGTCTGGCTGGATGATTTCGGAACGGGCTTCTCCGGTCTCAGTCACCTGCGCCAG
GTGCCGGTGGACGGCGTGAAGATCGACAAGAGTTTCGTGGCCGACATGCAGCGCGATCCC
GACGATCTGGCACTGACCACGGCCATCATCGCCATGGCCCACGCGCTGGGCATCACGGTG
GTGGCCGAAGGCATCGAGCAGCAGGCGCAGTTCGAACTGCTGGTGCAGCGCGGCTGCGAT
CTTGGCCAGGGCTACTGGCTGAGCCACCCGGTGACTGCCACCGAAGTGGTGCGGATGATC
GAATCGGGTCTCTGACCGACGGTTGTTGTGTCGGGGTCAGATCCCTTTTCCGCAGGAAAA
GGGATCTGACCCCCTGCGGAATTACACCGGGCGCTTGCTCGGGTCGCCGGGCAGTTCGCG
CACCAGCTTGGGGATCAGGTAGCCGGACAGGCGTGCGGTCAGGCCGGCAATCAGCGCCTT
GGCCTGGCTGTCGTCCACTTCGAAGTGGGCCACGCCCTCGACCCGGTCCAGCTGGTGCAG
GTAATAGGGCAGCACGCCGGCGGCGAAGCTGCGCTCGCTCAGGTCCTGCAGGGCCCGCAC
ACTGTCGTTGACCCCGCGCAGCAGGACGGCCTGGTTCAGCAGCTGGGCGCCGACGCCGCG
CAGGCGGCTCATCGCAGCGTCCACGCTGGCGTCGAACTCATTGGCATGGTTGGCGTGGAC
CACGATCGCCAGCGGCCACGGCAGGCTGCCCAGCCAGGCCAGCAGCTCCTCGTCCACGCG
CTCCGGCAGCACGATCGGCAGCCGGGTGTGGATGCGTAGGCGGCGGATGTGCGGGATCGC
GCGCAGCGCATCGGTCAGCTCGGCCAGCTTGTGCGTGGCCAGTGACAGCGGGTCGCCGCC
GGACAGGATGACCTCGTCGATGTCCGGGTCGGCCGCGATGGCCGCTACGGCCTCCTGCCA
GCCGCCCTTGGCGGCGTTTTCCGCGGCATAGTCGAAGTGGCGGCGGAAGCAGTAGCGGCA
GTTGATCGCGCAACTGCCGGTGGCGACCAGCAGGGCGCGTCCACGGTACTTCTGGATGAC
GCCGGTGGCCTTCCTGGCGGCACCATCACCCACCGCATCGAAACTGAACCCGGGTGCCGG
GCGCATTTCCTCGTCGACGGGCAGCACCTGGCGCAGCAGCGGGTCGGCCGCGTCGCCCAC
GCGCATGCGCGCCACGAAGCCCTCCGGCACGCGCAGCGCGAACTGGGCAATGGCCGCCTC
CGAGACACCCAGCGCGGCCGGGTCCAGCTGCAGCCGGGCCAGCAGGGCGTGCGGGTCGCG
CAGCGCCTGGCGCCAGAGCTGCTGCCAGCGCGCGGGCGCGCCTGGCGACTGGGGCCGGGG
GACGGCGGAAAGCTGCATGGAGAGGGGGCCTGCGGTTATCATGGGGGCAGAAAAACAGTC
GCCCACCGGCACCCGGTGGGCTTTCCATTCTAACGGCTCGCCGCACCCGCGGCGTTTTTG
CCACTCAGGAGTTTACGCATGGCCAGCTACGGCATGAACGACGTCAAGAACGGGATGAAG
ATCCTGGTCAACAACCAACCGGCCGTCATCATCGACACCGAATACGTCAAGCCGGGCAAG
GGCCAGGCCTTCACCCGCGTGAAGTACCGCCTGATCAAGGACGGCCGTACCCAGGAAGTG
ACCATGAAGTCGACCGACTCGCTGGATGCAGCCGACGTCGTCGATACCGACATGAACTTC
ATGTACAGCGACGGTGAGTACTGGCACTTCATGGACCCGGAATCCTTCGAGCAGGTCCAG
GCCACCAAGGCCGGCATGGGCGGCGCCGAAAAGTGGCTGAAGGGCGAAGAGTCCTGCGTG
GTCACCCTGTGGAACGGTGAGCCGATCTTCGTGCAGCCGCCGAACTTCGTCGAACTGAAG
ATCACCGAAACCGATCCGGGCGTCCGTGGCGACACCTCGGGCGGCGGCGGCAAGCCGGCC
ACCCTGGAAACCGGCGCCGTGGTCCGCGTGCCGCTGTTCGTCAACCAGGACGAAGTGATC
CGCGTCGACACCCGTTCGGGCGAATACTCCGCACGCGTCAAGTAAGGTTCCGGCCATAGG
CCGACCTTGCGGTAGTGCCGGCCGCTGGCCGGGTACGCGCCAGCACATTCGCGCTGGCGC
TCCCATGATCTGCTTCGGCAGATCATGGGCCCCGCTTCACGGGTCTCCAGACCCCGCCGC
TTCGCGGCAGCCCCTTACTCAGGGGCGTGTCCCCAGAAGTATCTCGCCGCCCCCACAGCC
AGTGAGCCCGCATGAGCGATAGCCCGCACCTCCCCGAAGCCTGCGACCTGCTCATAGAAG
CCGGTTACGTCGTTCCGATCGAGCCGCATGCGGTGGTGCTGGAAGACCATGCCGTTGCCG
TGCGTGGCAGCGAGATCGTGGCCATCCTGCCGCGTGCCGAGGCGCGCGCACGCTTCCGCG
CCACCCAGGTGGTGAGCCGACCCGAGGCTGCGCTGATGCCGGGCCTGGTCAACGCGCACA
CGCACAACCCGATGACCCTGCTGCGCGGCGTTGCCGACGACCTGCCGCTGATGACCTGGC
TGCAGCAGCACATCTGGCCGGTGGAAGCGGCGGTGATCGGCCCCGAATTCGTTGCCGACG
GTACCACCCTGGCCATCGCCGAGATGCTGCGCGGCGGCACCACCTGCGCCAACGAGAACT
ACTTCTTCGGCGACGTGCAGGCCGCGGTCTACAAGAAACACGGTTTCCGCGCGCTGGTGG
GCGCGGTCATCATCGATTTCCCCACCGCCTGGGCCAAGACCGACGACGAGTACTTCGCCA
AGGCCGGTGAACTGCACGACCAGTGGCGCACCGATCCGCTGATCGGCACCGCGTTCGCGC
CGCATGCGCCTTACACGGTCAATGATGCCAACTTCGAGCGGGTGCGGATGCTGTCCGACC
AGCTCGACATGCAGGTGCACCTGCACACCCACGAGACCGCGCAGGAAATCAACGATTCGA
TCAGGCTGCACGGCCAGCGCCCGCTGGCGCGGCTGGATCGGCTCGGCCTGGTCAACGACC
GCCTGATCGCGGTGCACATGACCCAGCTGACCGATGCGGAAATCCACCTGTGCGCCGAAC
GTGGCGTCAGCGTGGTGCATTGCCCGGAATCCAACCTGAAGCTGGCCTCCGGTTTCTGCC
CGGCCTGCGCCCTGCAGCGCGCAGGCGTGAACCTGGCGATCGGTACCGATGGCTGCGCCA
GCAACAACGACCTGGACATGTTCAGCGAGAACCGCACCGCGGCGATCCTGGCCAAGGCCG
TGGCCGACGACGCCACTGCACTGGACGCGGCAACCACGCTGCGCGCGTCCACGCTGGGTG
GCGCACGCGCGCTGGGCTTCGGCGACCGCATCGGCTCGATCGAAGTCGGCAAGCAGGCCG
ACCTGGTCTGCGTTGATCTGTCCGCGCTGGAAACACAGCCGCTGCACAACGTGCTGTCGC
AGCTGGTGTACGCCACCGGCCGCCAGCAGGTCAGCGATGTCTGGATCGCCGGCAAGCCGA
AGCTGGTGCAGCGCGAGCTGGTCGGCATGGACCTGCCGGGCATCATCGCCAACGCGCGCC
AGTGGCGCGAGCGCATCCGCCATATCCGCGCCTGAACCCTGGCGCCGCAAGGACATCCCC
CATGACTGCCCCCCACGCTTCCTCAAATTTCGATCAGGCCGAGCTGGACAAGTTCGCTGC
GCTGGCCAACCGCTGGTGGGACGCTGACGGCCCGCAGAAGCCGCTGCATGCGCTGAATCC
GGTGCGCCTGCAGTACGTGGCTGACCGCGTGCCGCTGCGCGGCGCCCGCGTGCTCGACAT
CGGCTGCGGTGGCGGCCTGTTGAGCGAAGCGCTGGCCCAGGCCGGTGCTGACGTCACCGC
CATCGACCTGGCCCCGGAGCTGGTCAAGGTCGCGCGCCTGCATGCGCTGGAAAGCGGCGC
CCAGGTCGATTACCGGGTGCAGGCGGCCGAGGATCTGGCCGCCGAGCAGCCGGGCAGCTT
CGACGTGGTCACCTGCATGGAAATGCTGGAGCACGTGCCGGACCCGGGCGCGATCATCGA
GGCCTGCAAGCGCCTGCTGAAGCCGGGCGGCCACCTGTTCCTGTCGACCATCAACCGCAC
CGCCGCCGCGTTCGCGGTGGCGATCGTCGGCGCCGAGTACGTGGCGCGCCTGCTGCCCAA
GGGCACGCACCACTACCAGGAATTCATCAAGCCGGCCGAGCTGGCGCGCTGGCTGCGCGA
GGCCGACCTGCAGCTGGTGGATGTCAGCGGCATGGCCTACGAGCCGTGGCGCAACCATGC
CCGCCTGAGCAGCCGCACCGACATCAACTACCTGGCCTACGCGGTCAAGCCGGCATGACC
GCCGCCCGCTTCCCGCGTGCGGTGCTGTTCGATCTGGACGGCACCCTGCTGGACAGCGCG
CCGGACTTCATCGCCACCTGCAACGCGATGCTGGCCGAGCGTGGTCGTGCGCCGATCGAT
CCGGCGGTGCTGCGCCCGGTGGTCTCCAAGGGCTCGCGCGCGATGGTCGGGGCCGCTTTC
CCGGACCTGGATGCCGCTGCGCGAGATGCACTGATTCCGGAATTCCTGCAGCGCTACGAA
GCGCTGATCGGCCAACACGCGGTGCTGTTCGATGGCGTGGCCGGCATGCTTGCCGCGCTG
GATGACGCCGGCACCGTATGGGGCATCGTCACCAACAAGCCCGAGTACCTGGCGCGGCTG
ATCCTGCCGCAGCACGGCTGGCAGCAGCGCTGCGCAGTGCTGGTCGGCGGTGACAGCCTG
GCCGAGCGCAAACCTCACCCGCTGCCGCTGCTGCACGCTGCGCAGGCCATTGGCGTTGCC
GCCGAAGACTGTGTGTACGTGGGTGACGACGAGCGCGACATCACCGCCGCGCGGGCCGCG
GCCATGCCGTCGGTGGCAGCCCTGTGGGGCTACCGCCTGCACAACGACGATCCGCTGGCC
TGGCAGGCCGACGTGCTGGTCGAGAACGCTGAACTTCTGCAACTGGCCAGTCTCTGGCCG
ACCCGGCCGGCAGCCCCGGCCCAGCCGTAAGGAATGGTGTAGTGAGCAGTACCGCGCTGG
ACAGTTTCCTCGACAAGTGGCGCAGCCGTTGGCCGGAATGGTCGGTGGCCGCCCCGTTCG
TGGCCGAATCGCAACGCGAGCTTGCAGTGGCGTGGTTCGCGCTGCTGCAGGAGTTCGACG
ACATGCTCAACACCAGCGGCGATCCGCTGCCGGCCGACGCCAAGCTGGCGTGGTGGGGTG
AGGAGCTGCGCAGCTGGTCGGGACATCGCTCGCGCCATCCGCTGGGCAGGCTGCTGGAGC
CGGTGCGTGCACCGTGGGCCCAGTTGGCCGAAGCACTTCCGGATCTGGTTGAAGCGCGCA
CGGTCGCGCTGGATGCGGCCGGCGCCGAGCGCGCGCTGGCGAACTACGCCGAGGCCGTAG
CCGCGGTGGAGGCGGCCCTGTTCGCTGACAAGCCGCGCACCGGCGCCGGTCGTGCGGTGC
AGCTGCAGACCCTGGCGCAGCGCCTGCAGGACGCTGGCGTGGCCGGTGTGCCGCGCAGCC
TGCTGGACGAGGACGCCAGCAATGCCGCACAGCGCTGGGCGCAGCATCTGTTGAAGGGGT
GGGGCACCCGCGTGCCCGGCCCGCGCCCGCGCCGTGTGTGGTCCAGCCTGGCGCGTGCGC
GGGTGGCGGCACAGGCCGCAGGCAAGCCGATCGAGGCCACCCCGGTGCGCACCCTGCTGC
GCGTGTGGTGGGCCGCGCGCGGTTGATCCAACGTACCTGGTAGTGCCGGCCGCTGGCCGG
CATCCAGCAGGGCGCGGAAGAGGATGAGGTTGCCGGCCAGCGGCCGGCACTACCGTTACT
TGCGCTCCAGCACCAGCAGCGGGTCGATACGGGTCTCGAACCAGTTCATGCCCCAGTGCA
GGTGCGGGCCGGTGGCACGGCCGGTGGCGCCGACCGCAGCGATCACCTGGCCCTGTTCAA
CCCGGTCGCCGACCTTTACGTCGATGCGCGAGAGGTGCAGGAAGTTGGAGCTGACCCCGA
AGCCGTGGTCGAGCAGCAACGTGCCGCCGGTCAGGTACAGGTCCGGGCCGGCGAAGGTGA
CGATGCCGGCGGCCGGTGCTTTCACCGGCGTGCCGGTCGGCACCGCGATGTCCATGCCGG
AATGACCGGCACCGGGCTGGCCGTTGTACACGCGGGCATTGCCGAAGCGGCCGCTGATGC
GGCCCTGCACCGGCCAGATGAAGGTCTGGGTGAAGTCGGTGCGGTCGTCATCGCGGGCGC
GTGCGGCGGTCACCTGCGCCTGTTCGCGCTTGATCCGCTCGGCAATCGCCGGCGGCGGGT
TGACCGTCTTCGGCGGCACGCCATTGACCCGCTCTGTGGGCCAGTCGCGCGGCGTCACCG
CAATGGTCGCGGTCTCGCTGCCACCATCGGGGCGCTGCACCTGCACGCGCAGCGGGCCCT
TCTCGTCACGGCCGATGCCGAACACCACGCTGCCGTAGCCGCTCACCCGCAGCTGGCGAC
CGGCGTACTGCACGCGGCTGCCGGCGGGAACCTTGCCGATCACCAGTGCGCCCTGCGACG
CACTGGCCGGGAACACCACGCGGCTGTCGATCAGGCTGCCAATGCCATCCTGCGCCTGCG
CCGCGGGTGCGGAAAACAGGGGCGCGGCCAGCAGCGACCCGATCAGAAGTGCCGAGCGCA
TCAGCGGTCGTAGGTCATGCGCTGGCCGGCGGGTTCGCCCACCAGGTTGCTGCCGTCCCA
CACCAGCTGGCCGTTGACCCAGGTGGAGGCGACGCGCGAACGGAAGGTGGTGCCCTCAAA
CGGCGACCAGCCGCACTTGGACAGCACGTCCTCGCGCTTGACCGTGAACGGCACGTCTTC
AACCAGGACCAGATCGGCGAAGTAGCCTTCGCGCAGGAAACCACGTTCTTCCACGTCGAA
CAGCTGCGCCGGGGCGTGGGCGAACTTCTGCACCACCTGCTCGCGGGTCAGCTTGCCTTC
GTGCACGCGCTCCAGCGCGGCCACCAGCGCGTACTGCACCAGTGGCAGGCCGGAGGGGGC
CTGCGCGTAGGGCTTCTGCTTCTCTTCCCAGGTGTGCGGCGCGTGGTCGGTAGCCAGCAC
GTCCAGCACGTCGTCGGCCAGCGCAGCGGTGATCGCCTCGCGGTCGGACACTTCCTTGAT
GGCCGGGTTGCACTTGATCAGGTTGCCCTTGGTCGCATAGTCCGGGCGCGCGAAGTGCAG
GAAGTGCACGCAGGTTTCAGCGGTGATCTGCTTGCGGCTGCCATCGGCGCGGATCAGCGG
GCCCTTCTCGAACAGCGCCAGTTCATCGGCGGTGGAGATGTGCAGCACGTGCAGGCGGGT
GCCGTGTTTGCGCGCCAGCGACATCGCCAGGCGGGTCGACTTGATGCAGGCTTCGCGCGA
GCGGATGTCCGGGTGCATGTCCGGGGTCAGCGCATCGCCGTACTTTTCCTGGAAGGCCTT
CAGGTTGGCATCGATCATCGGCGTGTCTTCGCAGTGCGTGATGATCGGGGTCGGGCATTC
GCGGAAGATCGCGTCCAGCGTTTCGGGGTTGTCGACCAGCATGTTGCCGGTCGAAGCACC
CATGAACACCTTCACGCCTGGCGCCTTCTTCGGGTCCAGCGCACGGATGGCGTCCAGGTT
GTCATTGCTGGCGCCGTGGTAGAAGCCGTAGTTGGCCCAGGCGCGGCCGCGCGCGAGCTC
GTACTTGGCTTCCAGGATGGTCGAATCCAGCGTCGGCGGGTTGGTGTTGGGCATGTCCAT
GAAGCTGGTCAGGCCACCGGCCACGGCCGCCGCCGATTCGCTGGCGATGTCGCCCTTGTG
GGTCAGGCCCGGTTCGCGGAAGTGCACCTGGTCATCGATCATGCCCGGGAGCAGCCAGCG
CCCGGCCGCGTCCACCACCTGCTCGCCGTCGCGCGGCGCCAGCCCGTTGCCGATCTGCGC
GATGCGGCCGTTCTCGATGCGCAGGTCGCCGTCGAAGGTGCGGCCTTCGTTGACCATGCG
GGCATTGGTGATGAGGGTGGAGGACATGTCAATGTTTTCCTGTGCAACGGCAAGAGGGGG
CGTTGGGGGACTCGGGCACGGGGTCGAAGCCGCCGGGATGGAACGGGTGGCAGCGGCCCA
GCCTGCGCGCAGCCAGCCAGCTGCCGCGCAGCGGGCCGTGCCGCGAGATCGCGTCCATCG
CGTATTCAGAACAGCTCGGCACGAAACGGCAGCGGGGCCCCAGCAAGGGGCTGATGAAGC
GCTTGTAGAAGCGCAGCAGGGCGATGAGCAGGCGCGAGATCACCCAGTCATCTTATGCCA
GTTGGCATGAAGGCCGCATTTGTGCAGGATGGGCCGTTGGTCGCATGTCGCCGATGGCCT
GCGACCGGTACCAGCACCGTCGGGTGCTGGCCAGGTTCCGTACCGCGCAAGGCGGTCCGT
GTTCGTCGGACTGCCCATTGGGCGCCTTGGCTCCAGGACTGAATGGAGCAGGGTGCCGAG
GTTGCTGCTGCGGGTCGGGTAGGCTATAAAGGCCCGCTTTCCCGGGCCCCGGGGAATCCA
AGGAAGAGCGTTTCGTGGCTGCTAAAAAAACTGCAAAGAAGGCCGCAACGGCCGCCAAGA
AAACCGCCAAGCCTGTTGTGAAGAAGTTGGCGGCAAAGCCCGTTGCCAAAAAGCCGGCGA
GCAAGCCGGCGACCAAGGCAGCGTCCTCGCAACCGGCGGCCAGGAAGGCCACCGCAAAGA
AAACGCCGGTCAAGGCAACCAAGCCGGTGGCGAAGAAGGCCGCTGCGCCCGCCAAGGCCA
AGCCAGCCGCTGCCAGCAAGAAGGCGCCGGTGAAAAAGGCCGTCAGCAAGGCTGCGCCGG
TGAAGAAGACCGTCGCCAAGCCGGTGGTCAAGAAGGCAGCAGCCAAGCCGGCGCCGAAGG
CGGTGGTGAAGAAGGCTGCAGCCAAGCCGGTCGCCAAGCCGGCGGCAAAGAAGGTCGCTG
CGGCCAAGCCGGTCGCCACGCCTGCCGCTGCAAAGAAGGTTGCCAAGAATGTTGCCGCAC
CGGCCGTAAAGCCGGCCCCGGCCCCAGTAGTGAAGTCCGCACCGAAGCCTGCTGCCAAGC
CGGCTCCGGCCAAGCCTGTCCCGGCCAAGACCGTGGCAGTGGCAGCAGCCCAACCGGCCT
CCAAGCCGGCCCCGGCCGCCGCTCCTGCCGCTTCGAAGGCCCCGCAATCCAAGAATCCCG
TGCCCGTTTCGAAATCGCCTGCCAAAACCGCCGTGAAATCCGATTCCGCCCCGAAGACCG
TGTCGCGCCCTGTCGGCAAGGTTGCCGTGGCCGTCGCCGCCCGCTCGGCAGCACCGGCCC
CGCGCAGCAAGTACAAGGTGGTCGAATACAAGACCGACGAGGCCACCGGCCGCCCGATCC
TGCCGGCTGGCTACAAGCCGTCCTCGGAAGAGGAATACATGAGCCCGCTGCAGCAGGAGT
ATTTCCGCCAGCGCCTGCAGAACTGGCGCGCGGACCTGGTGGAAGAGTCCAAGCAGACCA
TCGAGAACCTGCGCGAGGAAGTGCGTGACATCGGCGACGAAGCCGAGCGCGCGACCCGCG
AAACCGAGAACTCGCTGGAACTGCGTACCCGCGACCGCTACCGCAAGCTGATCGGCAAGA
TCGACAGCACCCTGAAGCGCCTGGAAGCGGGCGACTACGGTTACTGCGTCGACACCGGCG
AAGAAATCGGCCTGGAGCGCCTGGAGGCGCGCCTGACCGCCGAGCGCACCATCGATGCCC
AGGAGCGTTGGGAGCATCTGCAGAAGCAGCAGGGCGACTGATTCCTGATCGTTGTCTGGT
CATGCAGAAAACCCGGCTTCGGCCGGGTTTTTTGTTGGGTTCGAGTTGGCTGTGTAGAGC
GCCTTCCGGGTATCGGGTGGAGCCTGCGGGTGGGTCCGATGTAGAGCCGAGCCCACGCTC
GGCTCAGGCCGAAGCCGGAGGGCAAGGAAGAGCAAAAGCAAAAGCAAAGGCAGCCAAGCA
TGGCTTGGCTCTATCAGGAGCGGTCATGCGTGCGCTCGCGGCTGTTGAGTCCGCCTTGTA
GCGAGCCGAGCACCGCAGGGGAATCAGGGGCGAAGAGGCGGCTCTATCCTGTAGAGCCGA
CTGCTGGTCGGCTGGCTCTCCGCGCCGTCCCCTGATTCACCGAGGAGCACAGGGCACCGG
CGCGCAGCGCCGGCTCGCGGATGGCGGCGTGTTTCTTTGGTTACTTTTCTTTTCGCGCGA
AAAGAAACGTGACACCCCACCGCGGTCGCGGAAAGAGCCCGCCGGGCATGGCCCGGCGCG
TGGGCGCACGGAAATACGCAGCCGAGCATGGGCTCGGCTCTACAGGCTCACTGCAGGTCG
CGAAGATTCAACTTCCGCAGCGTCGGGTTCTTCCACGCGGTGATCCCGGCCACGCTCAGC
ACCGCGAACCCGCCCAGCACCACGGCCGGTACCAGGCCGAGCAGCTTCGCCATCGTGCCG
GCATAGAACGCGCCCAGCTCGTTGGACGAACTGATGAAGATGCCGTTGATCGACGATACG
CGACCGCGCATTTCTTCCGGCGTGGCCAGCTGCAGGATGGTCGAGCGGATCACCACCGAG
ACGCCATCGAAGGCGCCGTAGAACAGCAGGATCAGCGCCGACAGCCAGAAGTGCTGCGAC
AGCCCGAAGCTGATCACGCACAGGCCGAAGCCGGCCACCGCGAACAGCAGCACGCGGCCG
GCATTGCGGTGCAGCGGGTGGCGGGCCAGCCACAGGCCCACGCACACCGAGCCCAGCGCC
GGCATCGCGCGCAGGATGCCCAGGCCTTCCGGGCCGTGGTGCAGGATTTCGTGCAGGAAC
GCCGGCAGCATCGCCACCACGCCGCCCAGCAGCACCGAGAACATGTCCAGCGCCATCGCG
CCGACCATGATCCGGTTGCCGACCACGAAGCGCGCGCCTTCGGCGATGCTCTTGAAGATC
GGCGCGGCAGGGCCGGTGTGCACCGGCTCCTCCACTTTCAGCGTGGCCAGACAGGCCATC
GCCACCAGCGCGAAGGCGGTGGCCACCGCGTAGGACAGGCCCTTGCCACCGAAGCCGACC
AGCACGCCGCCCAGTGCCGGGCCGGCGATCATGCCGACCTGGAATACCACCGCGCCCAGG
CCGGCGCCACGCGCGAACTGGTCACGGGCCAGTACGCGGGCGAACAGGGCGTTGTAGATC
GGCGACAGGAAGGCGCGGACCATGCCGGTCAGCGCAATGGCTGCGTAGATCGGCCACACG
CCGTCGATCGGCAGCCAGCCCATGGCCACGCTGGTCAATACCAGTGCGGTGGCGATCAGT
CCGCAACAGGCGACCATGCCCAGGCGGCGGCGCGGCAGGTGATCCACCAGGTAACCGGCG
AACGGCGCCACGCAGAAGAACGGCAGCACCTCGGCCAGGCCGATCAGGCCCAGCGAGAAC
GGATTGCGGGTGACTTCGTAGATGTGCCAGCCGACGGTGACCGCGACCACCTGGTAGGAC
AGCATCGCGAAGATGCGGTACGCCAGCAGCCTGGCGAAACCGGGCCGGGACAGCAGGCCC
AGCGCGCTGTCTTCGGCTGTGGCAGGCTCGCTCACGACGGGTCGCGCTGCAGCTGGGCCT
GCGCGGTCTCGCGGATGAAGGCCAGCATCGCCGCCACGCCGTTGCTGCGGGTCGGCGAGA
GGTGGCGGGCCAGGCCGATGTCCTGGATGTAGCTCGGCTCGGTGGCCAGGATCTCCTGCG
CCGAGCGCCCGGAGTACACACGCAGGGCCAGGAAGATCAGGCCGGAGACAATCGCCGAAT
CACTGATGGCATGGAAGCGCAGCGACTGCGCGTTGCCTTCGGGCACGATCCAGACCATCG
ACTGGCAGCCGAGCAGGCGATGCTCTTCGGTCTTCCATTCTTCCGGGAAGGCCGGCAGCT
TGCGGCCGAGGTCGATCAGGTACTGGTAACGCTCGGACCAGTCGCCGAAGAAGCCGAATT
CCTCGGCGATGGCGGCCTGTGCCTCGGCGGCGGTGGGTTCAAGCGGGAACGGGGAGTCGG
TCACAACAGTCTCTACAGTGGGGGCGTGGCCGGCGTACCGGCCACGGGGCAGGGCGGGTC
AGCCGCGCTTGCGCGACCAGCGCACGCCCTGCGGGGTGTCTTCCAGCACGATGCCTTCGG
CGGCCAGCTGGTCGCGGATGGCGTCGGAACGGGCGAAGTCGCGTGCCTTCTTGGCAGCGG
CACGCTCATCGATCAGGCCCTGGATGCGGGCATCGTCGCCGCCGTCGCTGGCCGCAGTGC
CGAACCACTGCGCTGGATCGGCCTGCAGCAGGCCCAGTGCCAGTCCGGCGCCGAGCAGTT
CACCCTTCAGGCGCGCCTGCTCGGCCGGATCGGTGGCACGACGCGCATCGGCGGCGATGC
GGGCCACTTCGGCCAGTGCCTGCGGGGTGTTCAGATCGTCATCCAGAGTCGCTTCGACCG
TGGCCGGGATCGCAACGACCGCCTCGACTGACGCCAGTTCGCGCAAGGTGCCGTACAGGC
GGTCCAGGGTGCGCACCGACTGTTCGATCAGGCCATCGGACCAGTCCAGCGGTTGCCGGT
AGTGGGCCGACAGCAGGGCCAGGCGCAGTGCTTCCGGCGGGTGCTGGCGCACCAGGTCGT
GCACGCGCTCGATGTTACCCAGCGACTTGCTCATCTTGGCGCCGCCGAAGTTGAGCATGC
CGTTGTGCAGCCAGAAGCGGGCGAAGATCTTGCCGCCGTGGGCGCACTCGCTCTGCGCAA
GCTCGTTCTCGTGGTGCGGGAACTGCAGGTCGACGCCGCCGGCATGGATGTCGATGGTCT
CGCCCAGGTGGGCGGCGGCCATTGCCGAGCACTCGATGTGCCAGCCCGGGCGGCCACGGC
CCCAGGGCGACGCCCAGCCGGGCAGGTCGTCGCTGGACGGCTTCCACAGCACGAAATCAC
CCGGATCACGCTTGTACGGGGCCACGTCGACACGGGCGCCGGCCAGCATTTCGTCCGGAT
CGCGGCGCGAGAGCTTGCCGTAGCCATCGAAGCTGGCCACCGCGAACAGCACGTGGCCTT
CGGCAGCGTAGGCATGCCCGTTGGCGATCAGCTGCTCGATCATGGTGATGATCTGCGGAA
TGTGCGCGGTCACCTCCGGCTCGATGTCCGGCGGCACCACGCCCAGCGCGGCCATGTCCT
CACGGTAGGCGGCGGCGAACCTGTCGGTGATGGTGCTGATCGGTACGCCCTGCTCGCGCG
CGGCGGTGTTGATCTTGTCGTCCACGTCGGTGATGTTGCGCGCGTAGCGCAGGCCACCGA
AACGGCGCCGCAGCAGGTCGGCCAGCACCCCGAACACCACCGGGCCACGGGCGTTGCCGA
TGTGCACGTAGTTGTAGACCGTCGGGCCGCACACATACAGGGTCGGACAGGCCGGATCGA
GCGGGGTGAACGGTTCGAGCTGGCGAGTCAGGTTGTTGTGCAGGCGCAGGGTCATGGGGC
TGTGGCTGGGGGACAAGCCTGTGATTTTAGAACGTGTCGGCCCCCTTTGGGGGCACCCGT
TGCCACCGGTGGACGCCGGGGCCGCCCGGGGTGGGGTGGGCAGGAGCGGCGTGGACGGGT
AATGTTCAGCCCCTTGCGCTCGCCACTGCCTACACTATTGCCGTGTCCTTGCTCCCGTCG
CCAATGAAATCCACCGCGTTGCTGACCCTGGCCTGCCTGTCGGCGCTGCCCGCCGTGGTG
CTGGCGCAGGAGGCCGAGCCCCGCAACCGGGTGGTGATCGTTGAGAACGTGAAGTTCGAC
TACGCCCAGGTGCTGAACGTGGAGCCGGTGTTCCAGACCCTGCGCGCGACCCGCACCGAG
GAGCACTGCGAGCCGGTGTCGACCCGGACCCTGGCCCCGGTGAACGTGACCGGCGAGGAG
CCGGTCGAGGACAAGGGCCGGATCAGCCGCTTCTGGGACTCGGTGCGCTCGATGTTCAAG
CGCAGCGACGAAGAGGCCGTTGAGGAGCCCGGAGCCGAGACGCCGGCCCCGGCACCGGCC
AACACTGGCCCGATGCTGACCCGCGACTGCCGCATCGTGCCGGTGGGGCGTGAATTCCGC
CGGCCCATCGCCTACGACGTGGATTACGTCTACAAGGGCACCAAGTACCGTTCGCGGCTG
CCGGAAGACCCCGGCAACCGGCTCAAGATCCGGGTGTCGATCACGCCCTGGGTCGGCCCG
GAGCAGGGCACGGCCAGCAATCCCTGATTCTGGGACCCCGGCCCTTGCGCCGGCCTCGGC
CGCATGCAAAGATGGTTGACCATGAAGCTCACCGACTTCCAGCACGACAGCAGCGCAGCC
CGACAGGCGTCGGGCATGACCTCGCGTGCGCGTCGACCGGAACCCCACATCCTCGCTGGG
TAACCGGAGCTTTTTGCTGTTCGTCCGAAAAAACCCAGCCCGCCGGCTGGGTTTTTTCGT
TTCCGCGCTTCAAAAGTGCATCTTCTGAAAGCTGCAACTGCAATCTTCCCGCTCCACCTT
TGATTCCTGTTTTCCCTTCCACCGCGTCGAAACCGGCGCCGCCACGCAAGGAAAGATGAT
GTCCCCCAAGCACTTCCTGAACACCCAGGACTGGAGCCGCAGCGATCTCGACGCGCTGTT
GACCCAGGCGGCGCTGTTCAAGCGCAACAAGCTCGGCGACCAGCTCAAGGGCAAGTCGAT
CGCGCTGGTGTTCTTCAACCCGTCCATGCGCACCCGCACCAGCTTCGAACTGGGCGCGTT
CCAGCTCGGTGCCCACGCGGTGGTGCTGCAGCCGGGCAAGGATGCGTGGCCGATCGAGTT
CAACCTCGGCACGGTGATGGACGGCGATACCGAAGAGCACATCGCTGAAGTGGCCAAGGT
GCTGGGTCGTTACTGCGACATCATCGCCGTGCGTGCGTTCCCCAAGTTCATCGACTGGGC
CTACGACCGCCAGGACATCGTCCTCAACAGCTTCGCCAGGTACTCGCCGGTGCCGGTCAT
CAACATGGAGACCATCACCCACCCGTGCCAGGAGCTGGCCCACATCATGGCCCTGCAGGA
GCACTTCGGCACCCAGGACCTGCGTGGCAAGAAGTACGTGCTGACCTGGACCTACCACCC
CAAGCCGCTGAACACCGCCGTTGCCAATTCGGCGCTGACCATCGCCACCCGCATGGGCAT
GGACGTGACCCTGCTGTGCCCGACCGCCGACTACATCCTCGACGAGCGTTACATGGGCTG
GGCCGAGCAGAACGTGGCCGAGAGCGGCGGCTCGCTGAAGATCAGCCATGACATCGACAG
CGCCTACGCCGGCGCCGACGTGGTCTACGCCAAGAGCTGGGGCGCGCTGCCGTTCTTCGG
CAACTGGGAACCGGAGAAGCCGATCCGCGACCAGTTCAAGCACTTCATCGTGGACGAGCG
GAAGATGGCGCTGACCAACAATGGTGTGTTCAGCCACTGCCTGCCGCTGCGCCGCAACGT
GAAGGCCACCGACGCGGTGATGGATTCGCCGCAGTGCATCGCCATCAACGAAGCCGAGAA
CCGCCTGCACGTGCAGAAGGCGATCATGGCGGCGGTTGCCGGGCGCTAGATCGAACAAGG
GGTAGAGCCGACCGTTGGTCGGCTGCTCCCGCAGCGGCGCATCCAATATTCCAGCCGACC
AACGGTCGGCTCTACCGAATTCCCATCCCCCAAGTGGACCTGACCCCCATGAGCAACAAA
GACGTCGTTCTCGCCTTCTCCGGCGGCCTGGATACCAGCTTCTGCGTGCCGTACCTGCAG
GAGCGCGGCTACAACGTGCACACCGTGTTCGCCGACACCGGCGGCGTCGATGATGAAGAG
CGTGACTTCATCGAGAAGCGCGCCGCCGAACTGGGCGTGGCGAGCCACCTCACCGTCAAC
GGTGGCCCGGCCATCTGGGAAGGCTTCGTCAAGCCGTTCGTGTGGGCCGGCGAAGGCTAC
CAGGGCCAGTACCCGCTGCTGGTCTCGGACCGCTACCTGATCGTCGATGCCGCGCTGAAG
CGTGCTGCCGAGCTGGGCACCAACATCATCGCCCACGGTTGCACCGGCATGGGCAACGAC
CAGGTCCGCTTCGACCTGGCCGTGAAGGCGCTGGGCGACTACCAGATCATCGCGCCGATC
CGCGAGATCCAGAAGGAACACACCCAGACCCGCGCCTACGAGCAGAAGTACCTGGAAGAG
CGTGGCTTCGGCGTGCGCGCCAAGCAGCAGGCCTACACCATCAACGAGAACCTGCTGGGC
CTGACCATGTCCGGCGGCGAGATCGACCGGTGGGAAGCTCCGGGCGAGGGCGCGCGTGGC
TGGTGCGCACCGCGCAGCGAGTGGCCGGAGCAGGCCCTGACCGTGACCCTGAAGTTCGTT
GAAGGCGAAGCCGTCGAACTGGACGGCAAGGCGCTGCCGGGCGACCAGATCCTGGCCCAG
CTCAACAAGCTGTTCGCCCCGTACGGCGTGGGCCGCGGCGTCTACACCGGCGACACCGTG
ATCGGCCTGAAGGGCCGCATCGTGTTCGAGGCCCCGGGCCTGGTTTCGCTGCTGGCCGCA
CACCGTGCGCTGGAAGATGCGGTGCTGACCAAGCAGCAGAACCGCTTCAAGCCGGACGTG
GCGCGCAAGTGGGTGGAGCTGGTGTACGAAGGCTTCTACCACGACCCGCTGAAGACCGAC
ATCGAAGCTTTCCTGAAGTCCTCGCAGGCCAAGGTCAACGGCGAAGTGGTGCTGGAAACC
CGTGGTGGCCGCGTCGATGCGGTGGCCGTGAAGTCGCCGCACCTGCTCAACACCAAGGGC
GCCACCTACGCGCAGTCGGCCGACTGGGGCGTGGAGGAGGCTGAAGGCTTCATCAAGCTG
TTCGGGATGAGCTCCACTGTCTATGCGCAGGTCAATCGCGGTTGACCTGTGACGGGGTGC
CGGCCGCTGGCCGGCGCCTCGCAACGTCGATGGAGGGTAGTGCCGGCCGCTGGCCGGCTC
GTGGCACGGCTGGATCATTGCGGAGCCGGCCAGCGGCCGGCACTACCGATTTCGAACCCT
ACGGATATTCAGACACATGCTTGAACAGACGCTCGATCACCTGCAGGCCCTGGTGTCCTT
CGACACCCGCAACCCGCCGCGTGCGATCACCACCGGTGGCATCTTCGATTACCTGCGCGA
CAACCTGCCCGGCTTCAACGTCGAGGTGATCGACCATGGCGCGGGCGCAGTCAGCCTGTA
CGCCGTGCGCGGGACGCCGAAGTACCTGTTCAACGTGCACCTGGACACCGTGCCGGACTC
GCCGCACTGGAGTGCCGACCCGCATGTGATGCGCCGCCTGGACGACCGCGTAGTCGGCCT
GGGCGTGTGTGACATCAAGGGCGCCGCCGCTGCGCTGGTGGCGGCGGCCAATGCCAGCGA
TGGCGATGCCGCCTTCCTGTTCTCCAGCGACGAGGAAGCCAACGATCCGCGCTGTATCGC
CGCGTTCCTGGCCCGTGGCCTGCCGTATGAAGCGGTGCTGGTGGCCGAGCCGACCATGAG
TGAAGCGGTGCTGGCGCATCGTGGCATCAGCTCGGTGCTGATGCAGTTCGCCGGCCGCGC
CGGCCATGCGTCCGGCAAGCAGGACGCGGCCGCCAGCGCGCTGCACCAGGCCATGCGCTG
GGGCAACCGTGCACTGGACCATGTGGAATCGCTGGCCTCGGCCCGCTTCGGCGGGCTGAC
CGGGCTGCGCTTCAACATCGGTCGCGTCGAAGGCGGGATCAAGGCCAACATGATCGCACC
GGCTGCTGAGGTGCGCTTCGGGTTCCGCCCGCTGCCGTCGATGGACATCGATGGCCTGCT
GGCGACCTTCGCCGGTTTCGCCGAACCGGAAGCCGCCGTGTTCACCGAAACGTTCCGTGG
CCCCAGCCTGCCGGCCGGTGACATCGCCGAGGCCGAGAACCGCCGCCTGCTGGCGCGCGA
TGTGGCCGATGCGCTGGAGCTGCCGATCGGCAACGCGGTGGACTTCTGGACCGAGGCCTC
GCTGTTCTCCGCCGGTGGCTACACCACGCTGGTGTTCGGCCCGGGCGACATCGCCCAGGC
CCACACCGCCGATGAGTTCGTGACGCTGGAGCAGCTGCAGCGCTACACCGACGCCGTGCA
TCGCATCATCGCCGCCGGCGCCTGATCGACCCTACAACGCCGCCCGGCCCTGGCCGGGTG
GAACTGCAACGCGGCGACCGCCGCCTGTGACGAAACCGAAATGTCTCCTGCCCTCCAGCC
CCACCGCCAGACCCGCCAGACCATCGTGCGCCTGCTTTCCAGCATGGCCAGCGCGAAGGA
GATCAGCCAGTACCTCAAGCGCTTCTCGCAGCTGGACGCCAAGCGCTTCGCCGTGGTCAA
GGTCGGCGGCGCGGTGCTGCGCGACGACCTCGACGCGCTGACCTCTTCGCTGTCGTTCCT
GCAGGAAGTCGGGCTGACCCCGATCGTGCTGCACGGCGCCGGCCCGCAGCTGGATGCCGA
ACTGTCGGCCGCCGGCATCGAGAAGCAGACCGTCAACGGCCTGCGCGTGACGTCGCCGGA
AGCGCTGGCGATCGTGCGCCGGGTGTTCCAGCAGTCCAACCTGCGCCTGGTCGAGGCGCT
GCAGCAGAACGGCGCGCGCGCCACCTCGATCACCGGCGGCGTGTTCGAGGCCGAGTACCT
GGACGTGGACACCTACGGCCTGGTCGGCGAGGTGAAGAAGGTCAACCTGGCACCGATCGA
GGCCAGCCTGCGTGCCGGGTCGATCCCGGTCATCACCAGCCTGGGCGAGACCGCTGGCGG
CCAGATCCTCAACGTCAACGCCGACTTCGCCGCCAACGAGCTGGTGCAGGAACTGCAGCC
ATACAAGATCATCTTCCTGACCGGCACTGGCGGCCTGCTGGACGAGCAGGGCAACGTGAT
CGATTCGATCAACCTGTCCACCGAGTACGACCACCTGATCGCGCAGCCGTGGATCCACGG
CGGCATGAAGGTGAAGATCGAACAGATCAAGGATCTGCTCGATCGCCTGCCGCTGGAATC
GTCGGTGTCGATCACGCGCCCGGCCGACCTGGCCAAGGAACTGTTCACCCACAAGGGGTC
GGGCACGCTGGTGCGCAAGGGCGAGAAGGTGCTGCGCGCCACCGCCTGGAACGCGCTGGA
CCTGCCGCGCCTGAAGGGCCTGATCGAATCCAGCTTCGGCCGCACCCTGGTGCCGGAGTA
CTTCGAAAAGACGAAGCTGCTGCGCGCCTACGTCAGCGAGAACTACCGCACCGCGGTGAT
CCTCACCGACGAGGCCGAGGGCGTGTACCTGGACAAGTTCGCCGTGCTCGACGATGCGCA
GGGCGAGGGCCTGGGCCGCGCGGTCTGGAACGTGATGCTGGAGGAAACCCCGCAGCTGTT
CTGGCGTTCGCGCCATGGCAATCCGATCAACCACTTCTATTACGCTGAATCCGACGGCTG
CTACAAGCAGGACCACTGGAAGGTGTTCTGGTTCGGCGCCGACGGCATCGACCGGATCAA
GACCTATGTCGACCATTGCGCCCGGCGCGCGCCGAGCCTGCAGGGCTGAACACATGAACC
ATGCCGACTGGACCAAGGTCCCTACGCTGGCGGGCACCCATGCGCGGCTGGAGCCGCTGC
AGATGGGGCATATCGATGGCCTGCGCGGCGCGCTTGGCGATGGCGCGTTGTCCAGGCTCT
GGTACACCCAGGTGCCCGATGCGAAGACCATGGCCGGCTACGTGCAGGCAGCGCTGCAGG
CGCAGGCCGAAGGCAGGGTGCTGCCGTTCGTGGTGTTCGATGCCAACGACCAGATTGTCG
GCACCACCCGCTACTACGATCTGCAAGCGGACGTGCCGCGCCTGAGTATCGGTTACACCT
GGTATGGCGAGTCTGCGCAACGCACCGGGGTCAACACCGAGACCAAGCTGATGCTGCTCA
GCCACGCGTTCGAGCGGTTGCAGTGCCTGAGCGTCGTGTTCGAGACCAGCTGGTTCAACT
TCACCTCGCGCACCGCCATCGCACGCCTCGGCGCCAAGCAGGATGGCGTGCTGCGCAACC
ACAAGCGGCACGCCGACGGCACGCCGCGCGACACCGTCATCTTCTCCATCATCGATGCGG
AATGGCAGGGCGTGAAGCGCCACCTGCAGTACCGCCTGGACAGCCACGCATGAACGATTC
GACTTTCACCCTGGGCATCGTCGGGGCCCGCGGCCATACCGGCGCCGAGCTGATCAAGCT
GGTGGCCGCCCATCCGCGCCTGGAACTGGCCTTCGTCTCCTCGCGCGAGCGCGCCGGGCA
GCGCCTGTCCGACCACCACCCGGAGTTCCAGGGCGAGCTGCAGTACGAGAACCTGGATGC
CGACGCGGTGGCCGCCAAGGGCGTGGACGCGGTGATCCTGGCCCTGCCCAACGGCCTGGC
CGCACCGTTCGTGGCCGCGCTTGAAGCCGCCAAGCCGGACACCGTCATCGTCGATCTCTC
GGCCGACTACCGCTTCGACAACAGCTGGTATTACGGCCTGCCGGAGCTGACCCGCGGCCG
CTACAACGGCCAGAAGCACATCAGCAACCCGGGCTGCTATGCCACGGCGATGCAGCTGGC
GGTGCATCCGCTGCTGGACCTGCTGGCCGGCCCGCCGCAGTGCTTCGGTGTCTCCGGCTA
CTCCGGTGCCGGTACCACGCCGTCGGACAAGAACAACGTCGAACTGCTGGCCGACAACCT
GATGCCGTATGCGCTGACCAACCACGTGCACGAGCGCGAGGTGTCGGTGCAGCTGGGCGT
GGCCGTCGAGTTCATGCCGCACGTCGCGCCGCATTTCCGCGGCATCACGCTGACCGCCAA
CCTGTGGCTGAACCGCGTGCAGACCCGCGAACAGATCGTCGAGCGCTTCCAGCAGGCCTA
TGCCGGCGAACCCCTGATCGAAGTGGTGGATGAAGCGCCGTGGGTCAGCCGCATCGCCGG
CCGCCACGGTGCCCAGGTCGGTGGCTTCACCCTGGCCCCGGGCGGCAAGCGGGTGGTGGT
GGTGGCGACCCTGGACAACCTGCTCAAGGGCGCGGCCACCCAGGCCATGCAGAACCTCAA
CCTTGCGCTGGGCATCGACGAACTGACGTCGATCCCGCACTGAACACGCCTTCCGGAGCC
CCCATGGCAGACCTTCTTTGGCAGAAGCCCGGCGTCGCTGTCGACGCCCAGATCCAGACC
TTCCTCGCCGGCGACGATGTGATCCTCGACCGCGAGTTCTTCCTGCATGACATCGCTGCC
AGCGCCGCGCATGCGCAGGGCCTGCAGCACATCGGCATCCTCAGCGCCGACGAGCTGGCA
GGCCTGCTGCGCGAGCTCGACGTGCTGGCGCAGGATTTCCGTGAAGGCCGCTTCGTGCTG
GATACGCAGTACGAAGACGGTCACTCAGCAATCGAAGCGCGTTTGACCGAACGCCTCGGC
GACGCTGGCCGCAAGATCCACACCGGCCGCAGCCGCAATGACCAGATCCTGGTCGCCACC
CGCCTGTGGCTGAAGGAGAAGCTGCTGCGCGTGGCCGGGCTCAGCACCGACGTGGCCAAG
ATCGCGCTGGACCGTGCGCAGGCCGAGAAGGACCTGCCGATTCCCGGCTATACCCATATC
CAGCGCGCCGTGGTCTCTTCGGCCGGCATGTGGTGGGCCGGATGGGCCGAGGCCTTCATC
GACAACGCCATCCGCGCCCGTGACACCCATGCGCTGGTCGACGCCAATCCGCTCGGCACC
GCCGCCGGCTACGGGGTGAACCTGCCGCTGGACCGCGAGCACACCACGGCCGCGCTCGGT
TTCGCGCGCATGCAGATCTCGCCGATCTACGCACAGCTGTCGCGCGGCAAGTTCGAGCTG
GCCGCGCTGGAAGCGCTCGGTGGCGCTACGCTGGACCTGCGCCGCATCGCCTGGGACCTG
TCGCTGTTCACCAGCGCCGAGTTCGGCTTCGTCGCGCTGCCGGCGCAGTACACCACCGGC
AGTTCGATCATGCCCAACAAGCGCAACCCGGACGTGATCGAGCTGATGCGTGCGACCCAC
GCCAGCGTCGCCGCCGCGCGCACCGAGATCGAGCAGCTGCTGTCGCTGCCTTCGGGTTAT
CACCGTGACCTGCAGTCGTCCAAGGGCGCCATCTTCCACGGCTTCGGCCGTGGCCTGGCC
GCGCTGGAACTGCTGCCGGCGCTGCTGGCCAATCTGGAGTGGCGTGACGACAGGCTGCGC
GCAGCGATCGATTCGGGCATGTATGCCACCGACGTCGCCGTGGAAGCGGCGGTGGCCGGT
GTGCCGTTCCGCGAGGCCTACAAGGCCGCTGCAGCCGGTGCCGACAGCGCAGGGCAGGGA
CGTACCCCGGAAGGCAGCCTGGCTGCGCGTGTATCGCCGGGCTCGGCTGCCGATCTGCGC
CTGGACGAACTGCGCGCACGCTGGCAGGCGCTGTCCTGATGGCGGGCACTGTCTATCTGG
TGATGGCGATGCGCCGGCCGGACTTCAACGATGCGGCGGTGCAGCCGCACCGCGATTTCC
TCGAGGCGTTGCAGGCACAGGGAAAGCTGCAGCTGACCGGTGGTTTCGCCGATGGCAGCG
GTGGCGCCTATGTGCTGTGCAATGTCGAGAGCCTGGAACAGGCGCGGGCCATCGTCGCCA
CCGATCCGCTGGTGACGATGCACGCTTCCGAGCTGACCGTGCACGAATGGAATACCCGCT
GAGGCCCTGACCGATGACCCTGCACGCCGCCACCGTCGCTTCGCCGTTCCCGCAACAGGC
GCTGCCGCCATGGCGGCGTGCGGTGCTGAAGGTTGGCAGCAGCCTGCTGGCGGCCGATGG
TGGCGGCCTGTCGCCACGCCACGCGCTGGGCCTGGCCCAGTTTGTATCCGCCAACGTACT
GGCTGGGCGCGAGGTGGTGATCGTCTCCTCCGGCGCGGTTGCGGCGGGGCGCGCGATCCT
GCCGCGGGCCGATGAACCCGGTGCGGCGATGGCGGCGCGGCAGGCCCTGGCCGCGCTCGG
CCAGGCGCAGCTGATCGGGCTCTGGCAGCGCTTCTTCGAGCGCCCGGTGGCGCAGGTGCT
GCTGACCCACGACGACCTGCGCAACCGCCGCCGCTACCTCAATGCACGCGCCACGCTGAG
CGAACTGCTGCGGCTGGGTGCGCTGCCGGTGGTCAACGAGAACGACACCGTATCGGTGGA
CGAGCTCAAGCTCGGTGACAACGACAACCTGGCCGCGACCGTGGCCGCGCTGGTCGATGC
CGATGCACTGTTCATCGCCACCGACATCGACGGCCTGTACAGCGCAGATCCGCGCACCGT
GGCCGACGCGCGGCCACTGCACGACGTGCCGGAACTGAGTGACGATGTGCTGGCGATGGC
CGGCGGCGCCGGCTCGCGCGCCGGCACCGGCGGCATGCGTACCAAGCTGGAGGCGGCGGC
CAAGGCGGGCCGCCTCGGCATCGAGACCTACCTGTTCAACGGCCGCAGCAGCGATGTGGT
GCGCGCGCTGGCGCAGGACCGCCTGTTCGGCACCCGCATCCACGCCGCACGCAGCCGCGA
GGCTGCCCGCAAGCACTGGCTGCGGCACGCGCCGCTGGCCGAGGGCGCGATCGTCGTCGA
TGCCGGTGCGGCACAGGCGATGCGGGAGAAGGGCGCCTCGCTGCTGCCCGGCGGCATCAC
CGCTGCCGAGGGGGCATTCCGCCGCGGCGACATGGTGCAGGTGTGCTGGATCGCACCGCA
GGGGCGTGTCTGTGTCGCCCGCGGCGTCAGCCAGTACGCGGCCGACGACGTGCGCCGGAT
CGCCGGCCATCATTCGCGCGACATCCAGGCCGTGCTGGGCTACAACTACGGTGGTAGCGT
CGTCCATCGTGACGACCTGGTGCTGCCATGACCGGTTTGAAGGACACCCCGATGAGCGAA
ATCGAAGCCCAGGCGCGCGCCTGCCGTGATGCAGCGCAGATCGTTGCCGGCCTGGACAGT
GCGGCGCGACGCATGCTGCTGCTGGCGATGGCGCAGGCCCTAGAAGTAAATGCCGGACTG
ATCCTGGCCGGCAACGCACGCGACCTCGCCGCCGCGCGCGACAAGGGCGTTGGCAGTGCC
ATGCTCGACCGCCTCGCACTGGACCCGCCGCGGCTGTTCGCGATGGCCGAGGCGGTGCGC
GAGGTGGCCGCGCTGCCTGACCCGGTCGGCCAGGTGACGCGCGACGACGTACGTCCCAAC
GGCATCCGCGTGCAGAAGGTGCGCGTGCCGCTGGGCGTGATCGCGATGATCTATGAGGCG
CGCCCGAACGTGACGGCCGAAGCCGCCGCGCTGTGCCTGAAGGCCGGCAATGGCGTGATC
CTGCGCGGTGGTTCCGAAGCGATCCACTCCAATACCGCCATCGCCCAGGCGCTGGCCGGT
GCATTGAAGGCCAACGGCGTACCGCCGGCGGCGGTGACCGTGCTCACCGACCTGCGCCGC
GAGGCGATGCTGGAACTGCTGCAGCTGCATGAGCTGATCGACCTGGCCATTCCGCGTGGC
GGCGAAGGCCTGATCCGTTTCGTGGCCGAGCACGCGCGCGTGCCGGTGATCAAGCATTAC
AAGGGGGTGTGCCACCTGTTCGTGGACGCCAGCGCCGACCTCGGCAAGGCCATCGACCTG
CTGGTGGACGGCAAGTGCAGCCGGCCGGCGGCGTGCAATTCGCTGGAGACGCTGCTGGTG
CACCGCGCCGTGGCTGACGCGTTCCTGCCGCGCGTGGCGAAGGCGCTGGGTGAGCGTGGG
GTGCAGCTGCGCGCCGATGCGCAGGCGCAGCCGTTGCTGCCGGGCAGCACGGCGGCGACC
GAGGAGGATTACGCCGCCGAGTTCCTCGATCTGGTGCTGGCGGTGCGCGTGGTCGATGAT
CTTGATGCAGCCATCGCGCACATCCGCACCTATACCTCCGACCACACCGAAGTGATCGCC
ACCGAGGACACCGGCCACGCCGAGCGCTTCGTCAACGCGCTGCGCTCGGCGGTGGTGATG
GTCAACGCTTCGTCGCGCTTCTCCGATGGTGGCCAGCTGGGCCTGGGCAGTGAGATCGGT
ATTTCCACCACGCGCCTGCACGCCTACGGCCCGATGGGCTTGGAAGCCCTCACCGTTGAA
CGATTTGTCGTGCGCGGCGAAGGGCAGACGCGCACATAAGTGGATCCACGCGGCGCGTAG
ATGCTCTTCGCGGCAAACCCCGGTGCCGACCAAGGCCGGCACCCACCAGGCCCAAGCGCC
GACCAAGGTCGGCAGCTACCAGGTCGTCGGGTTACACCACCTCGCGGCGGATGCCGACCG
GCCGTGCGTGATCATCCATGTGCAGCGTGGCTGCCTTGCAGCCCATCAGGCGTTCGGCCA
GCCCGGTGCTGGCGCCCAGATCGGCGGCCACTTCGTTGAGGCTGGCCAGGGGCCGCGGCA
GGCGGCGTTCGCGGCCACGGAAGCGGGCGCGGTTGTACTCGGCCCAGGCGATCAGCAGCA
CGCTGGCGCACAGCAGCATCAATGGCAGCGCGACCAGCACGTACGGGTCGAACTGGTTCT
GCCGTTCGTAGAGCTGCCGCCAGGCCAGCTGGCCACCGATCAACCACGAGAGCAGGGTCA
CCAGGGGGGCCCACAGATAGAAGTAGAAGCCCCAGAACGCCAGGGTGACGAAGCCCCAGG
CCGTGCGCTGGAAGTGTGGCTGGCGATGCGGCTTGCGGATCATCCGCGAGTCGAAGCGGT
TGGACGGGCGTTGCGCGTTCATCGGATCCCCCGGTCAGGGCTGGTCCAGGTGGCGCGCTT
GCTGCGACGGCGCAGCAGCGTCTTGGGCAGCGCCACCAGGGTGGTGGAAAGGCTGATCAG
CCAGTACGCCATCGGGTACCAGATGACCCAGAAGTAATTGCGTCCAATCTGTGTTTCGTA
ACGCCGGTCGATGATCAGGCTGCTGGCGAACTGCAGCAGGCAGACCAGCGCCAGGATCAC
GCCATGCCACTCCGGCAGCAGGCTGGCGATATGCAGCTGCGGCGGCAGCTCGATGTACTT
GCCCAGTGCCCACAGCAGCACGATGAACAGCATCGTGTAGGCCCAGACCACGCTCAACAC
GTACTCCAGCAGCACGCCCCACATGCGCCGCTCTTTCCAGTGCAGCAGCGAGCGCGCGTG
GCGCAGCATCACTTCCACGCCGCCCTGGGCCCAGCGCAGGCGCTGCCGCCAGAGGCCCTT
GAGCGTCTCCGGCATCAGGATGAAGCACAGCGCATTGGGTTCGTAGCGGATGTCCCAGTG
CGCGCGCTGCAGGCGCCAGCTGATGTCGATGTCCTCGGTCACCATGTCATCCGACCACCA
GCCGACCTGGTGCAGGGCAGTGCGGCGGAAGCCGGCGATCACGCCGGAGATGGTGAAGAT
GCGGCCATACACGCGCTGTGCCCGCTTGATCATGCCGATGATCGAGGAGAATTCCGCCAC
CTGCAGGCGTCCGAGCAGGGTGGAGCGGTTGCGGATGCGCGGGTTGCCGGTGACCGCACC
GACCCGGTTGCCACTGACCAGGTGCCAGACCATCCAGTGCAGTGCATGCTCTTCCAGCAT
CGCATCGCCATCGATGCACACCAGGTACTCCGAGCGTGCGGCCAGTGCGCCCATGCGCAG
CGCATTGGCCTTGCCCAGGTTGCGGTCCAGGTGCAGCACGCGAAGCCGTGGATGCCTTGC
CGCCAGCGCATCCAGCCGTGCGCCGGTGTCATCGCTGCTGCCATCGTCGATGGCGATCAC
TTCGTAATCGGCGGGGTAGCGCTGGGCCAGCGCCGCAGTGAGCGTGTCGTCCAGGTTTTC
TGCTTCGTTGTGGCAGGGCACCAGCAAGGTCGCGAAGGGAGGGGCGATCATCAAGGGCGG
ATCGTTGCGCGGACGTGAGTGACGCTCGCGCCGGAAGTAGTAGTACAGGCCACCGGACAT
CCAGAAGAACGCCATCACCATCGGGTAGTAGAAGGCGAACTGGAACAGGACCTGCAGCAG
CGGATGCATGTCCACGTCACTTCTCCGGGTACGGGAAGTTGCCGGCGGACATTGCCGCGC
GGGCATCGCGGGTGGAGGGCTGGTCGGCGATGAAGTCATCGGGGTACCAGGCGAAGTGGT
GCACGCCCTGCGCCTGCAACTGGCGGATCTGCGCACGCAGGCGCCCGGCGGGAATCGGCT
GCCCGCTGCGCCAATCGACGGTCTGCAGCTCGAACAGCGTGTGCTGAAGCTGCGGGTCGT
GCGCGCGTACCGCGGCCAGCAACTGGTCGAGCCAGCGCTCGGGGTGCCTGCTGCCTTCCA
TCCACGGCATCGCCATCAGCGCCGTCTGGTCGTAGGCCTTGTTGAACAGGTCCAGGCGCT
GCGCGAACCAGGCTTCGCTCTGCGGGCGGAGTACCGGCTCGGCATACAGGTTGCGCACCG
TTGCCAGTTTCGGCCGCCAGCGCTGCGCGCTGTTGCGCAGGGCCAGGGTGAAGTCGATCA
GTGCCTGGGTACGTGCGCTGCCATCTTCGCCGGCCGCCAGGGCGGGCAGCTCGGTGTCGC
GCAGGTAGCCGTCGTCATGGAACAGCAGGCCTTCGAAGTAGGAATTGACCGCCAGGTCCT
CGTAGATGTCGAGCATGATCTGCCTGGCCTTCGGGTTGGTGAAATCCAACCGGTACATGC
CGTCGGCATCCCCATTGCGGATCGCCAGCACCTTGCGCTGCTCCGGGTCGGGCAGTTCGA
AGCCGAGCACTGGCAACCACGCGTAGACCTTCACGCCCGCGCGGGATTTCAGCTGCCAGG
CGACGCGGCTGAACAGGTCCGCCCGCATCGGCATGTGCCGGTTCGGGAAATACAGCGCAT
CGGCGGTGTTGTTGCCGTCCGGGTCGGCAAAGGCCTGCAGATAGACATGGGTCGGCGCGA
TGCGCTTGACCCGCTCGATCAATGCATCGAGATTGCGCGCCTGCTGCGCTGGATCCGGGT
CATACATATCATCCAGATCGATCTGCAGGGCGCGGATGCCATCGAGCGCCACGTCTCGGC
GCAGTTCGTAGGCCAGGCCTTCCACGGTCGGGTTGTTGCTCACCAGCAATCGTGCCAGCC
CGTGCAGGTCGCGGGCCACTGGCGTGCTACGGCCTTCCAGGTCGAACGAAACCGGCATGC
CCAGCTGCTCGGCGATGTCGTTGCTCAACTGGTTGTACGCGGCATATGGCCAGACGATGG
CGCGCGGGCGCACGCCCAGGTGCTGCTGGATGCGCTGCACGCTGCGCGATAGATCAGTGC
GCAGGCGCTGCTCATACTGTGTCCCGCTCTCGTAGCTGCGCGTGGCCGGGGTGTAGATGC
GGGTGACCACGGCGGGCGTGGAGTTTCCCTGCGGATTGGCAAGCACGCCGTGGTGCAGGT
CGTCGGTATGGCTGGCCACTTCGATCAGGCCACTGTCGTGCATCTGCTTCAGCTGCGCCC
AGGTCACGAAGTCATCGTGGCCGAACGGGCGGTAGCCGTAGTCGATGGTGCGGCCCGGTG
CCATGTCCACGTAATCGGTGATCACCGCCACCAGGGCCGGGTAGTGGTAGGCCTGCAGCA
GCGGGAAGGCCTTGTCGTAGACGCTGCGCAGGCCATCGTCGAAGGTCAGCAGCACCGGCT
TGGGAGGCAGCGTGGCGCGGCCCTGCGAGGCCTCGATCAGCTGCGACAGCGAAACCGGGT
GGTAGCCGTGCGCGCCCAGCCAGTCCAGGTGCGCGGCGAAGTTCTGCGTGCTCACCGCAT
AGGAATCGGCATCACCCTTGGCGGCCACCTTGTCGCGGATGTCGTGGTAGCTGAGGATCA
GCAGGCCGTTGTCGATCGCATCAAGATGCAGGGGCTGCTGCGCGAACGCCGGTGGCACGC
AGGCCAGCAGCAGGAGCACGATCAGTCGCAGGAAGCGGGCCATGTCAGTCTCCCCAGCGC
AATGCGGCTTCGAAGCCGATATGGCGCTCGCGATGGCCGTCGTAGACCGGTCGTGACCAC
CGCACGCCATACTCGAACACGCGGCCAGGGCCCAGCTGCCACTCGTGCATGTAGGACACC
GACGGCACCAACGCGCTGCCGAAGCCGTCCTGCCAGTAGTCGCCCAGCGAGACGGTCAGC
CGGTGCCGGAAGTGGCGCTCGTAGTGCCGCCACAGCTGCTGGTCGATGCGCAGGCCGATC
TCGACCATGCGGTCGCGCTTCGGGTTGAAGTAGGGCGCATCATCGCGGCTGCCGCGACTG
GTGTAGGCACTGGCCAGGCCATCGACCAGCCAGCGTGGGCGGGTCAGCAGGCGCTGTTGG
ACGCTGGTGCCGAACAGCTCGCGGTGGTTGCCGTCGTCATAGCGGAAGCGGCTCGCGCCG
AACGTCCAGTGGGTGAGCTCGCTGCGCCGGTAGTCCACCTGTGCGCTCACGCTGTCGGCG
GTGATGCCGGCCGCGCGCGCCTGCATCGAGGCCTCCGGGTCATTGCGTGCGACCACCACG
CCGGCGTGCCAGGAATCGTTGAACTGCCAGCCGACGCCGACGCGCAGGCCGGTGTCGCCG
ATGTGATCGTTGGCGCGCAGGACCGCCGCTTCCGCATCCAGCTGCCCGAAGCGGTAACGC
ACGCCCGCACCCAGCCACAGGGGATCGATGCGCTGGTCCTGGAAGTCGGTCACGCGACGG
TCGGCGAGGGCGAACAACCGCCAGCGGTCATCAAGGACCGGCGTCTCCACGTCCACGCCG
TAGTGGCGGTCGTTGTTGCCCAGGGGCGAAATACCACCGCCCCCGGAGCTGCGGCCGATG
TCGGTCCATGCCTTCAGCTGCCAGCCGCGATGCGCGCGCCAGGCCTGGTCCATGCGTTCG
ACTGCCGGCTGGGTGGGGTAGCGTGCGACCAGGTCATCGTGCAGCGGCCGCGCCAGGTCG
TCGCGCTGCAGGGCGACATAGGCCTCTTCCATGCCCAGCCGCGGTTCGATGTCCCGCGGA
TCGAGCGCGTGTGCCATCTGCTGGCGCTGCAGCGCCCGGCGTGGCCAGCCGCGCATCATG
TAGACGCTGCCCAGCGCACTCTGCAGCCCGCCGTTGCCGGGTGCGATCTCGACCATCGAC
TCCAGGTCGTGCTGCGCGGTGTGCAGGTCGCCGCTGTAGGCGCGCACCATCGCCAGGTTG
AGATCGGCCTCGTAGCGCGACCAGTTCGCGTACGGCGACTTGCCGTTGCTCCAGCGCCAC
GCCGGCTCCTTGTCGCGCCATGCCTGCAGCAGGTCGATGGCTTTTTCCTGCTGCTCGCTT
TCCAGGTAGGCGTAAGCCAGTTCCGAATGCGAGGCGTCGCGCGTCGGGTCGCCAGCGACG
GCCGCCTGCAGCACCGGGATGGCTTCTTCAGGGTGCAGGGTGCCCATCAACGAATCGCCC
ACTGCGGGCAGCACGTAGTCGGGCAGGGTGTGGCCTTCGGCCTGCAGTGCCCGCGCTTCC
TCGCGGACCTGTGCATGGCGGCCCAGCCGGTTGAGCAGGATCAGACGGTCCATGCGGATC
CGCAGTGGTGCCTGCGAGGGCGGGGTGCCTTCGCCGCCGAGGTAGCGCTGCATGCGGGCC
AGGGTCGATTCGGCTTCTTCCAGGCGGCTGTCCTCGCTGCTGCTGTAGGCCAGGCTCCAG
ACCACCAGCTTGGCCAGGTAGTCGCCCTCCAGGCGCTGTTTCTGCGCAGCGTCGAACAGT
TGCGGGCGCTGCTGGTACAGCTCCCACGCACGCCAGGCGTTGCCGATGTCGCCCAGCGTC
AATACGCGCAGCTTGAACAGCAGGTCGTCGTTGGGTTGCTGTTGGCTGGCGCGCTCGATC
GCGCCCAGGGCGTCCAGCCAACGCGCCTGGTCTCGATAGCGGCCGATCTCGGCCAACGCT
GCTTCGCGGTCGGGCGGGGCAGCGCTGCTGGCCCAGGCCAGGGCGGTGCAGGCGAGGCCG
ACGCAGAGCGCCAGCCGGCGGTGGACAACCATTGGGGACCCCCTTGGCTTCCGAACCAGA
CAACCTGAAAAATGTGACGCACATCACATGCCAGCTTTTGGCGTGGCCGTGGCCCGCGTC
ACTCCCTTCGTGCATTCCCGCCCAGCGAAGACGGATACAACCCGGACAGCGACCTGCGAT
GTCTTGTCTGAAACGAAGTCCCCCGCACACCGAGTGGTGGCCCGGGCGGCGCTGCCGCCC
CCATGCCCGATGCCGGCACGCGGCAAGGATGGGCATTCGTGGGCACTATCCGCCCGGAAT
TGTCAGCCCGGCGTCAAAATGCGCAGACGGGCTGACGAATGGTAGGTGGGCCCGGTTGCG
GGCCCCACGTGGCTTACCAGAGATCTTCCAGCTTGCGCGGCTTGCAGGCCACCCACGAGG
CGCACAGCATCAGGGCGGCGCAGCCGAACAGGAAGCTGAACGGGAGGGTCCAGCCGTCGC
TGACCGTGTGCAGCCAGCCGACCAAGAACGGGCCCAGGCAGCTGAAGCTGTAGCCCACGC
CCTGCATGAAGCCGGACAGCGCCGCCGAGCCGGTCGGGGTGCGGGTGCGCAGGTTGATCA
GGGTCAGTGCCAGCGGGAAGGTGGATGGGCCGACGCCGAGCAGGCAGGCCCACAGCAGGG
GGGCCTTCATCGGTGCCAGCAGCAGGCCGGTGAAGGCGATCACGAACGAGAAAAAGCCGA
TCAGCACCAGCGGGAACGGGTTCTGCATGCGCACCGCCATCGACGGAATGACCAGCGATG
GCAGCAGGCCCAGCGCCGAGAACACGGCGACCATCACGCCACCGAACGCGGGCGTGCCAC
CGGCCTCGACCACGATGCGCGGCAGCCAGGTGAACATCGAGTAGGTCATCAGCGAGGTCA
TGCCGAACATCAGCGTCATGCTCCAGCCCAGTGACGTGCGCCAGACCTTGCCGTGCGGCT
GCGCGGTCGGATCGGACACGTCGGACTGCGGCTTCGGCGCGCGCGTGGCCAGCACCAGCC
ACGGCAGTGCGGCAGCCAGCGCCAGCAGCGCCCACATGCCCAGCGACACGCGCCAGCCTG
CGGCGTTGGCCACCGGCACCGCCAGCAGTGCCGGCAGCATCGTGCCCAGCTGCAGCACGC
TGATGTAGAGCGTGCTCATGGTGCCGACCTTGTTGGCGAAATAGCGCTTCACCAGCGGCG
GCACCACCACGTTGCCGATGCCCATGCCGGCCAGTGCCACCACCGAACCCAACAGCAGCG
TGCCGACGTTGCCGGCGCTGGAACGCAGCAGCAGGCCGGCCATCGCCATCACCATCGCCA
GCAGCGTGGTGCGCTCCAGCCCGAGGCGCCGCGCCAGTGCCGGCGTGGCCACGCCGAACA
GTGCGAACGACGCGGTCGGCAGCATGCCCAGCACGCCGGTCATGGTGGTACCGAAACCGA
ACTGCTGGCCGAGCACGTCCAGCAGCGGAGTGATCGAGGTGACCGCGGTGCGCAGGTTGA
TCGCTGCCAGCAGGATCGCGGCGAATGCGAGGACGCGGCCGTGCAGCAGCGACGGCGAAT
CGGAAGGGGAGGAACTCATCGGTGGTCCTTGCAGGTGTCGCACGCCGGGGCAATGGCATG
CAGCGCCGGCATCGGTCTACGCCGAAGCGGCAGGTGGGGGAGGGGCTGCTGGCGGGCCGG
CAGCGCGGCCATTGTACGTGCGGGCTCCGGCAAGGTCCCGTCATGCGGGCGGGCAGGTGC
CTGATACAAAAAAACCCGGAGGACAGTGATGTCTTCCAGGCTTCTTGGTGACCACCGAAG
TGGTCGGGGAGACAGGATTCGAACCTGCGACCTCTACGTCCCGAACGTAGCGCTCTACCA
GACTGAGCTACACCCCGAAGGGAGCCGCCTATTCTAGCGATTCACCCCGATGGCGGCAAG
GGGTGAATGCTGTTTTCTTCACACTGCCGAAGCAGTGCCACTTCAGGGAACAAAAAAGCC
TGGACGACTTCACCAGGCTTCAATGCGACCACCGAAGTGGTCGGGGAGACAGGATTCGAA
CCTGCGACCTCTACGTCCCGAACGTAGCGCTCTACCAGACTGAGCTACACCCCGAAGGAG
CCGCCTAAGATACCGTGTGAAGGCCAAGGCGGCAAGGTTTTTTTACAGCTCAGCGACGAT
TTTCTTTCTCGATGCGGTTCTGCTCGCGGGCTTCGAACCACATGCCGTTGAGGATGGCCA
CCGTCGAGGCGAGGCCGGCACCGAGAATCCAGGCGAAATACCACATGATCAGTCTCCTTC
ATTCCGGGTAGGTGCCGACCGTTGGTCGGCACACGTGCAAGCAATCAATACGCGTTCGGG
TTGTTGCCCATCTCTTCGGTGGTGGTCTTGCCCTTCAGCACGCGGTACACCCAGGTGGTG
TAGGCGAGGATGATCGGCAGGAACACCGCCGTGGCCAGCAGCATGATCCACAGGGTCAGG
TGGCTGGACGAGGCATCCCACACGGTCAGGCTGGAGGTGGGCTGGCTCGAGGACGGCAGC
AGGAACGGGAAGATGGCGAAGCCGACGGTCAGGATGATGCCGGCGATGGCCGCACCGGAG
GCAATGAAGGCCAGGCCGCCGCGGCGGGCACGCAGCAGCACCGCACTGGCGAGCAGGCCG
GCCAGGCCGAGCAGCGGGGCCAGGATCGTGGCCGGCATCGTGCTGTAGTTGCGCATCCAG
CCACCGGCGGCGCCGAGTTCGGCGGTCTTCAGCAGCGGATTGGTGGCGCCGTCGGTGACC
ACCTGCGAAGTGATCTGGTAACCCGGCAGGCCGAAGGCCACCCAGGCGCCGCCGAGCGCA
AAGAGCACGAAAGCGATGATCGCGGCGATGCTGCCGAAGCGGGCCGCACGCTCGGCCACC
GGGCCGTCGGTCTTCAGCACCAGCATGGCGGCACCGTGGGCGACCAGCATCGACACGCTG
AGCAGGCCGGCCAGCAGTGCGAAGGGCATCAGCAGGCCGAAGAACGAGCCGGTGTAGAAG
ATGCGCATGCTGTCATCGAAGTGGAACGGCACGCCCAGCACCACGTTGCCCACCGCCACG
CCCATGATCAGCGCCGGTATGAAGCCACCGATGAACAGCGCCCAGTCCCAGGTGTTGCGC
CAGCGCTCGCTGGGCATCTTGCTGCGGAACTTGAAGCCGACCGGACGCAGGATCAGGGCG
AACAGGATCACGAACATCGCCAGGTAGAACCCGGAGAAGCTGACCGCGTAGAGCGGCGGC
CAGGCGGCGAAGATCGCGCCGCCGCCCAGGATCAGCCACACCTGGTTGCCTTCCCAGACC
GGACCAATGGTATTGATCACCAGCCGGCGCTCAGCGTCGTTGCGGGCGACGAAGGGCAGC
AGGGTGCCCACGCCCAGGTCGAAACCATCCATCACGGCGAAACCGATCAGCAGGATGCCG
AGCAGCAGCCACCAGATCACGCGCAGCGTGGTGTAGTCCAGAAGAATGAAATCCATCTTG
GTTCTCCTGCCTCAGGCCTGGCCGGCGGCCGGCGCCGAGGCATTGTGGGAAGCATGCGGC
TGGGGCGACTGCAGCGACGGCAGCACCTCGTCCGGACCCTTGCGGATCGCCTTGAGCATC
AGCTTGATCTCGACCACGATCAGCGCGGTGTAGATGGCAGTGAAGCCGGCCAGGGTCAGC
ACGATTTCATGCAGGGCCAGGCCCGACGCCGCATAGAAGGTCGGCAGCACGCCATCGACC
GCCCACGGCTGGCGACCATACTCGGCCACGAACCAGCCGCACTCGATCGCGATCCACGGT
GCCGGCAGCGTCCACAGGGCCAGCTTGAGGAACCAGCGCTTGTCCTGGAAGTTGTTGCGG
CACGAGTAGTAGAAGGCCAGTGCGAAGAAGGCGATCAGGTAGAAGCCCAGGCCGGCCATC
ACGCGGAAGGTCCAGAACAACGGCATCACGCGCGGCACCGTGTCCATCGCCGCCTGCGAG
ATCTCCTGCGGGGTGGCGTTGAGGATGTCATCGCGATAGCGCTTGAGCAGCAGGCCGTGG
CCCAGGTCCTGCCAGTGGCGGTCGAACATCTCGCGCGCTTCAACGTCGTTCTTGTTGGCG
CGCAGGCGTTCCAATGCACCGTAGGCCAGCTGGCCGCCACGCACGCGGTGTTCGGCGCGC
TCGACCAGTTCCAGGATGCCGGGAATCGGCTGGTTCAACGAGCGGGTGGCGATCAGGCCC
ATCAGGTAGGGGATCTTCACCGCGTAGTCGTTCTGGTGAGTCTCCTGGTTGGGGATGCCG
AAGGCGGTGAAGTCGGCCGGCGCACGCTCGGTCTCCCACATCGCCTCGATCGCGGCCAGC
TTCATCTTCTGGTGTTCGCTGGCGGCGTAACCGCTCTCGTCACCCAGCACGACCACCGAC
AGCGATGACAGCAGGCCGAACGCCGCGGCCACCGCAAACGAACGACGGGCCAGGTCCTTG
TGCTTGTTGCGCAGCAGGAACAGGGCGCTGATCGCCATCACGAACACCGCACCGGTCACG
TAGCCGGCGCTGACGGTGTGCACGAACTTGGCCTGCGCCACCGGGTTGAACACCACCGCC
ATGAAGTCGACCACTTCCATGCGCATGGTTTCCGGGTTGAACACCGCGCCGGTCGGGTTC
TGCATCCAGCCATTGGCCACCAGGATCCAGATCGCCGACAGGTTGGTCCCCAGCGCCATC
AGCCAGGTCACCATCAGGTGCTTGACCTTGCTCAGGCGGTTCCAGCCGAAGAAGAACAGG
CCGACGAAGGTCGCTTCCAGGAAGAACGCCATCAGGCCTTCGATCGCCAGTGGCGCACCA
AAGATGTCACCCACGTAGTGGCTGTAGTAGGACCAGTTCATGCCGAACTGGAATTCCATG
ACGATGCCGGTGGCAACGCCCATGGCGAAGTTGATGCCGAACAGGACGCCCCAGAACAGG
GTCATCCTGCGCCAGATCTCCTTGCCGGTCATCACGTACACGCTCTCCATGATGGCCACC
ATGAAGGACAGGCCGAGGGTGAGCGGTACGAATAGGAAGTGGTACATCGCGGTCAGCGCG
AATTGCAGCCGCGACAGTTCTACGACTGTCTGATCAATCATGGCCTGGCTACCTCGTTGG
ATAGTGCCGTTGCAGGTGGCGGGAAGGGTGGTCTACGACGTGAATGATGTGACCGACTAC
TTCAAACAGCCTTGATCCAGATCAATGTATGAACAGGTGCCCCGGCTGATCGTATGCCAA
CCTGATGAAGACTGCGACCGCCGGCCGCAGGGGCGGGCTATTGCCTGCGCCTACAATGCC
GTGTCTCCCCCGTTGCCCGTGAAGACCTCTTGAGCGCTGCCGAAACGACCCCTGACGGCC
TGTCCCCGGAAGCTGAAACCGCCCGCCAGCGGCGTGTGCGCACGGCCTGGCTGGCCGACC
TGGCACGCTCCGCCCGGGGCCGCCAGCGCCTGGCTGCGCTGTGCATCAGCCTGTCCGGCG
CGCTGTTGATCGGCCAGGCTGCCGCCATCGCCTGGCTGGTGCAGCAGGTGCTGGTGGAGC
GCGCGCCGCTGGCCTCTGGCCTGCCGGTGCTGGCGGGATTGGCGGTGATCCTGGTGCTGC
GCACCCTGCTGGGCAGCGCCACCCAGGCCGCCGCCGGTGACGTGGCCGACGCCGCCCGGC
TGGCATTGCGCGAACGCGTGTTCGCGCGCCTGCTGGGCCAGGGCCCGCTCTGGCTGCGGC
AGCGCCGCACCGGTGAACTGGGCGAACTGATGCTGCATCACGGTGATGCGATCGAGAGCT
ATTACAGCGGCTTCCTGCCGGTGCGCACCGAAGTGGTGGTGGTGCCGCTGCTGATCCTGG
CCGCTGTCGCCTGGGTGGACTGGGTGGTGGCGCTGATCCTGCTGTTCACCGCGCCGCTGG
TGCCGTTCTTCATGATGCTGGTGGGCTGGGGTGCTGAAGCCGCTGGGCGCGCGCAGCTGG
GCGAGCTGGCGCGCATGAGCGGCCACTTCGCCGACCGCATCAAGGGCCTGGGCCTGCTGC
GCCTGTATGGCCGCGGCGAAGCCGAACTGGCCGGCATCGAGGCCGCCGCCGAAGGCGTGC
GCGTGCGCACCCTGAAGGTGCTGCGCATCGCCTTCCTGTCGTCCACCGTGCTGGAATTCT
TCGCCTCGGTGAGCGTGGCGATGGTGGCGCTGTACCTGGGCCTGAGCTATCTGGGCATGA
TGTCGCTGCATGCAGCGGTGCCGACGCTGGGTGCGGGCCTGTTCTGCCTGCTGCTGGCGC
CGGAGTTCTATGCGCCGCTGCGACGGCTGGCTGCGCACTACCATGATCGCGCCAATGCAC
TGGCCGCCGCCGCCGAAGTGGAGCGCCTGCTGCAGTCGCTGCCGGACGAGCAGGGCCTGA
TCGAGAACGAGGTTGCGCCGCTGGCGGTGGAGCCGGCCGAGGCCGCCTTGCCGCCACTGC
AGGCGCAAGGACTGGTACTGCGCCCGTTGGGGGCGCCGCAGGATGTGCTGCGGGATCTGG
ACCTGCTGCTGGAGCCGGGCCAGCGCCTGGCCCTGGTCGGTCCCAGCGGGTCCGGCAAAA
GCACGCTGCTGGAGGCGCTGGCCGGTTGGTTGCCGCCGCGTGCCGGCAAGCTGCAGCTGC
GCCCCGGCGTGCAGGTGGCCTATGCCAGCCAGCGACCGTACCTGTTCCATGGCAGCATCG
CCGACAATCTGCGCCTGGCCGATCCCGGCGCCAGCGATGCGCGCCTGCGCGCGGTGGCCG
AGGCCTCGCAGGTACTGCAGTTTGCCCAGCGCCTGCCGCAGGGGCTGGACACGGTGATCG
GCGAACGCGGCTTCGGCCTGTCCGGTGGTGAAGCCCGCCGCATTGGCCTGGCCCGCCTGC
TGCTGCGCGACCCGCAGGTGCTGCTGCTGGACGAACCCACCGCGTTCCTCGATGCCGATA
CCGAGGCGGCGCTGCTGCGCAGCCTGGCCGCGTATGCACGCGGGCGCAGCGTAGTGGTCG
CCACCCACAGCCCGGCCGTGATCGCCTGGGCCGATCGTTGCCTGCTGTTGCCGGAAGGCC
GCCTGGTCGAGCCGGCACAGGCGGTGCGCGCATGAGCCGTTCGCCTGATTCGCTGCGCGC
GATATTCCTGCGGCACCGGCCGCGCCTGTTGCTGACCCTGCTGCTGCTGTGGACCACGAT
GCTGGCCGGCACGGCGCTGCTGGGCCTGTCCGGTGGTTTCCTCACGGCGGCCGCGCTGGC
CGGTGCGGCCGGCCTCGGCCAGGGCTTCAACTTCTTCTCACCCTCGGCCGGCATCCGTGG
CCTGACCATGGCGCGCATCGTGTCGCGCTACTTCGAAAAGCTGGTCGGCCACGATGCCAC
CCTGCGCATCGCCCGTGATCTGCGCGTGTGGTTCTTCCGTCGCGCGCTGCCACTGGCACC
TGCACGGCTGGGGGCTACGCGCACCGGCGAGCTGCTGGCGCGCCTGCTGGGGGACATCGG
TGAGGTGGATGGCCTGCTGGTGCGTGCGATCGGGCCGCTGGTGGCGCTGGGCGCGCTGTC
GCTGGTGGCGGTTGCCTCGGCAGCGCTGATCCTGCCCTCGGCGGCGGTACTGCTGGCGGT
GCTGGCGCTGCTGATCGCCTTCGGCGTGCCGTGGCTGGGCGTGCGTGGCCATGACGACGA
AGAGGCCGATCGTGCCGCGCACCGCGCGGCGTTGCGCACCGCTGCATTCGAAGGGCTGGA
GGGGGCCGGTGACCTGGCTGCGCTGCATGCCGATGCGGCTTGGCAGCTGAAGGTACGCGT
GGCCGCCAAGCAGCTGGCCTCGCGTGATCGTCGTCGGCGTTGGCGCCTGATCGCGGCCTC
GACCCTGCACGGCCTGGTGGCGGGGCTGGGCCTGGTGGCGATGCTGGCGTTGGCCCTGCA
CGCCACCGAACAGCAGCACATCGCGCCGGAAATGGCCGCGGGCCTCGTCTTCCTGACCGT
GGCGCTGATCGAACTTTGGGCCGGCATGGGCCTGGCCTGGCAGTCGCTGCAGTCCGGGCG
CGTTGCTGCCGACCGCCTGCAGGCCAGCGTCGAACAACCGCCGACGGTGGAGGATCCGCA
GACGCCGCAGCCGGTACCCCAGGCGGCGCACGTGCATTGGGATGACGTGCACTTCCAGTG
GCCAGGTGCCGCGCGGCCGGTGTTGTCCGGCCTGCAGCTGACCCTGGCGCCGGGAGAACG
CATCGCGATCCGTGGCGACAGCGGCAGCGGCAAGACCACGCTGTCCAGCCTGCTGCTGCG
GTTGTGGGATCCGCAACAGGGGCGAATCACCTATGGCGGACGCGACCTGCGCGACGTCGC
CCAGGCCGAGTGGCACCGCCAGCTGGCCTGGCTTCCGCAGAACGCACCGGTGTTTGCCGG
TACCGTGGCCGAGAACCTGCGGCTGGGGGATCCCGACGCCCGTGATGCCGCGTTGTGGGC
GGTCCTGCGTCGCGTGCGCCTGGGGGACTGGGCCGAGTGCAACGGTGGCCTGCAGGCCTG
GGTGGGCGAGAACGGCGCGACGATGTCGGCCGGCCAGGCGCGGCGGTTGGCACTGGCGCG
CGCGCTGCTGCGCAATGCGCCGATCCTGCTGCTGGACGAACCCACCGAAGGCCTGGACGT
GGATACCGCACGTGCGCTGTTGCAGGACCTTTCCGGGTTGCTGGACGGGCGCAGCCTGCT
GATGATCACCCACGACGACCTGCCCGAAGGCGTGGTCGATGCGCAGTACCGGTTGCGCGA
TGGGGTGTTGGAGCGCGAAGTGCTTCGGTAGATGCCGACCTTGGTCGGCACATCCACGCA
TGGCGTGGATCTACTGTAGAGCCGAGCCCATGCTCGGCTCCGGAAGCAAGCCAGCCGAGC
ATGGGCTCGGCTCTACAGGCCGGTCAATGGGAGAACTCGCGCAGCATCACCGCGATCGAG
GCCACGTTGGCCAGCACGCACAGCCAGAACACCCACTGGAATGCGGCTTTGCGATGCTTG
TGGCGGAACAGCGCCTGGCCCAGCAGCGCGCCGGGCCAGCCTCCGGCGAAGGCCAGCAGC
TGCAGGGTGCGCTCGGGAATGCGCCATCGCTTTCGCTGCGCCGCGCGCTTGTCATGGCCA
TAGAGACCGAACGACACCGCACTGGCCAGCAGGCACCAGCCACCCAGCCACAACGGCAGC
ACACCGCTGATCATCAAGGCGGTCAGCGCGCCGAAGGCGGCCAGCGCGAGGTTACGCCGC
CACGCCACTTACAGCGCGTCGAGGAAGCCGCGCACGGCCGGGCCGAAACGCTCGAAATCG
ACGAGGAAGGCATCATGGCCCTGTGGCGATTCCAGGCCGATGAAGCGCGCATCGGCACCG
CCGGCACGCAGGCCGTCGGCGACCTGTTGCTGCTGCTGCACCGGGAACAGGATGTCGGTG
TTGGCACCGATGGCCAGTGCCTTCTCCACCCGGATCTTCGCCAGCCCGGCCAGCACGTCG
CCGTCGGCGTACTCGGCCAGGTCGAACCAGTCCATCGAACGGCTCAGGTACAGATAGCAG
TTGGGATCGAAGAAACGCACGAAGCGCCGTGCGTGGCCTTCCAGATAGCTTTCCACCTGG
AATTCCAGCCCGAACGGATCGTCGTCGGCCTGGTCCGAATCCAGCCGCACGCGGCCGAAG
CGGCCATCCCATTCCAGTGCCGAGCGGTAGGTAATCACGCCCAGCTTGCGCGCCATGCGC
ATGCCGGACTCGGGGTACTCGGCATCGTCGTAGTGGCCGCCATTCCAGCGCGGGTCGAGA
CGGATGGCCTCGCGCTGCAGCGAGCGGATCGCGATCGAGAACGGCAGCGCCTGCGCACTG
CCGGAAATGTTGACGTGGCTGCGCGCGATGCCCGGGTGCAGCATCAGCACGGCCAGCGCG
GTCATCCCGCCCATGGAATTGCCGACCACGCAGGCCAGCTGCGCGATGCCCAGCGCACGC
ACGACTTCGATCGCGGCGCGAGCGCCGTCTTCGATCGACAGCTCGGGGAAGTCCAGGCGG
TAGGGCTCACCGCTGGCCGGGTTGATCGAGGCGGGGCCGGTCGATCCCTTGCAGCTGCCC
AGCGAATTCACGCAGACCACGAACCAGCGGCGGGTATCGATGGGTTTGCCGGGGCCAACC
ATCGCTTCCCACCAGCCCGGCGCCGGATTGGCCTCGTTGGCCGCCGCATGCGCATCCGGC
GACAGGCCGGTCACGATCAGGATCGCATTGCTGGCGTCAGCGGCCAGCGTGCCCCAGGTC
TCGTAGGCCACGCGTGCGCCGTGCAGGGCGCCACCGCGCTTGAACGGGAACGGCGAGGGC
AGGGCGTGGAAGCGGGTGCCGGGCGGGATGAATTCGGTCATGCAGTCATTCTAGCGGGGC
TGCATGTGGAGCTGGCGACACGCTGGTTTCCATGGATGGATGGACGCGGACCGGACCGTC
GCATCCACGCATGGCGTGGATCTACTGTAGAGCCGAGCCCATGCTCGGCTGCGGTTGAGT
TGCCGGCGCCGGGCAGCCGAGCATCGGCTCGGCTCTACAGGTCAAGGGAAGTGCAGCTCC
ACAACACCGTCGTGGGGCAGGCTTACCTTCACCGGAACGCTCTGCAGGTCGTCCTCGCTG
CGGTTGGCGCTGCCGCTGCGCGAGATGCGTGCCACCACTTCCACTTCGCGATGGGCCGAC
AGCGGTGCGGTCGGCATCGGGCTGTCACCGTCGCCCAGCCCGACCGTGTCCGGGAATCCG
CTCAGCGGCAGCTTGCGAGCGGCCACCGGCATCGGCGGGCCGCCGACGGCACGGGCCAGC
ACGAACACCTGGGTGCTGGCTGGCCACTCGGCGTTCTTCAGTGCCGGCAGCTGCACGCGC
ACCTGCAGCAGCGCCGGTGGCGCCGCAGCGCCAGCATCGGGCGCCTGGCCAGCGGCCTCG
CGCGCGATGGCGATCTGTGCCTGCAGCGCCTGCGCGGCGCCCGGCTCCAGTCGTGGCAGC
AGGCCGCTCCACACATCCGCGGCCTCGGCGTTCCTTCCGCGCTGGCGCAGGGCGATGCCC
AGCAGCCAGCTGGCGCGCTCGGCATCGGGAGCCTGTGCGCGCGCCTGCTGCAACCAGGCC
ATTGCGGTGTCATCGAACTGCTTGCCGGCATCAGCCTGCGCGCGCGCCTGCGCGGCTTCC
ACCAGCACGCCCGGATCTTCCGGTGCCAATGCGGCGGCCCTCGCGAAGGCATCCGCCGCG
GCTGCGGCGTTGCCCAGTTCGGCCTGCGAACGGCCGAGCAATGCCCAGCCGTCGGCACGC
TGCGGGTCGCGCTCCAGTGCGTCCTGCAGTGCCTGCACGCCATCGCGCAGGGTGGCTGCC
GACGGGGTCGGTTGTACCTGTGCCGCCCTTGGGTCACCGACCAGCAGATACAGGCAGGCA
CCGGCCACGCCCAGCGCGAGCACGCCGACCACGAAACCGCGCCGACCGCGCTGGCGCAGT
GGCCACAGCACCAGCGCTGCCATCAGCGCGGCGACCAGCCCGGCCAGCATCGGCAGCCAA
TGGTTCACCATTCGTCTCCTTCATCGGCCTTGCCGGCCGGCGCCGCGCCGACGGTGCGTC
CACGTCGGCGGACGATGCCCAGCACTACCAGTGCACCGGCGCCGAGCACCAGCAGGGGGC
CACCCCACAGCAGCCAGGTGCCCGGCTGCAACGGTGGTTGATAGAGCACGAACTCACCGT
AGCGCGCGACCAGGAACTGCTTGATCTGTGCGTCGTCGTGGCCCTGCTGCATCAGCTGCA
GCACCTCGCGGCGCAGGTCCTGGGCGATCTGCGCGTTGGAATCGGCCAGCGACTGGTTCT
GGCACTGCACGCAGCGCAGCTGCGCGGCCAGGTCATGGAAGCGGCGTTCCTCGGCGTCAT
CGCGGAACTGCAGCGGCTGCGGATCGTGCAGCGGCTGCTGGGCCAGCGCGGCCAGCGGCA
GCGTCAGAAGCAGCAACGCCAGCAGCCAGCGCATGGGTTCAGGGCGCCGTATGCAGGGTG
TTGCCGGCACTGCCCTGGGCCTTCTCGATCTTCTGCAGCGCCGGGATCAGCTTCTCGTCG
ACCACGCGCTGGGTCATCGCACCGCTGTACTTCCAGCGCACGATGCCGCTGCCATCGACC
AGGAAGGTTTCCGGTGCGGCGGTCACGCCCCAGTCGATCGCGGTACGGCCCTCGACATCG
CTGAGCACGACCATGAACGGGTTGCCCAGCTGTTCCAGCCAGTGCAACGCGTCGGTCGGG
TCGTCCTTCCAGTTGTAGCCGATCACGCGCACACGCTTGCTCTCCGCGAAGCGGGTCAGC
ACCGGGTGTTCTTCGCGGCAGGCCGCGCACCAGCTGCCCCACACGTTCAGCAGGTAGGGC
GCGCCGCGCAGGTCGTCGCTGTGCACGATCATTTCCGGGTCGTGCAGCACCGGCAGCGCG
AATGCCGGCGCCGGTTTGTCGATCAGTGCCGACGGCAGTACGTCGCGCTGCGGATCGCCT
GATTTCATCACCCCGTAGATCATCAGCCCGAGCAGGCCGAAGAAGAACAGCACGCCGATC
ACGATGGCTACCGGCGGCAGCGGGCGGGAGGGACGCGGGGTGGGGGACTCGGACATGGGA
ACTCCTACGGACGACGGAAACGGCGATCGGCGGCGGTGATGAATCCGCCCAGGGCCATCA
ACAGCGCGCCCAGCCAGATCCAGCGCACGTACGGCTTGATGTGCACCCGGACCGCCCATG
CATTGTTGCCCAGCGGCTCGCCCAATGCCACGTAGACATCACCATTGAAGCGTGCATCGA
TGCCGGCCTCGGTCATCACCTGGCCGCCGCTGGCGTACTGGCGCTTCTCCGGGTGCAGCA
GGGCCAGCTCGCGGCCGTTGCGGAACACGCGCAGGCGGCCGCGGTCGGCGATGAAGTTGG
GGCCTTCGCGATGGTCCACGCCCTCAAAGCGCACTTCGTGGCGACCGACCACCAGCTGCT
GGCCCGGTGCCAGCGCCACTTCGCGCTGCACGTTCAGCGCCTCCACCAGCAGCGCGCCGG
CCAGGAACACGGCAATGCCGGCGTGGGCGACGATCATGCCGAGCATTTCGGCGGTGAAGC
GGCCATTGCCGCGCAGGCGCTGCCAGACGAAGCGTGCGGTGCCGAGCGCGATCCAGGCCG
CAGCGGCCACGCCGATGCCGGCCTTCCACCCGTTCTGCGGCGCCTGCCACCAGGCCAGCG
CGCCCAGCAGCAGCGCCAGGCCCAGCCACGGTGCCAGCAGCGCGAAGGCGCGCGAGGGCT
GGTCACGCTGCCATTTCACCAGCGGGCCGAACGGCAGCAGCAGGATCATCGGCGCCATCA
GCAGCAGGAACAGGCTGCCGAAGTAGGGCGGGCCGACCGAGATCTTGCCCAGCGACAGCG
CATCGGCCAGCAGCGGGTACAGCGTGCCGAGCAGTACCATCGCGCAGGCGGTGGCCAGCA
GCAGGTTGTTGGCCAGCAGCAGGGTCTCGCGCGAGGTGGCGGTGAAGCCACGGCGTGGGT
CCTCGGCGTCCACGTTCAGCTGGCTGGCACGCAGCGCGTACAGCAGCAGGCTGCCACCGA
CCAGCACCGACAGGAAGACCAGGATGAACAAGCCGCGCGAGGGATCGGCGGCGAACGAAT
GCACGCTGGTCAGCACGCCGGAGCGCACCAGGAACGTGCCCAGCAGCGACAGCGCGAAGG
CGGCGATCGCCAGCAGCAGGGTCCAGCTGCCGAAGGTGCCGCGCTTTTCAGTGACGGCCT
GCGAATGGATCAATGCCGCACCGACCAGCCACGGCATGAAGCTGGCGTTCTCCACCGGGT
CCCAGAACCACCAGCCGCCCCAGCCCAGCTCGTAATAGGCCCACCAGCTGCCCAGCGCGA
TGCCCAGGGTCAAAAAGCCCCAGGCGACGTTGGTCCATGGCCGCGTCCAGCGCAGCCAGC
GTGCGTCCACGCGGCCTTCCAGCAGTGCGGCAACCGCGAAGGCGAACGGCACCGCGAAGC
CGACATAGCCCAGGTACAGCATGGGCGGATGGATGATCAGCCCCGGGTCCTGCAGCAGCG
GATTGAGGTCGCGGCCTTCCAGCGGTGCCGGGTTCAGGCGCAGGAACGGGTTGGAGGTGA
AGATCAGGAAGGCGAGGAAGCCGACGCTGACCACGCCCATCACCGCCAGCACGCGCGCCT
GCACCGGTGCCGGCAAGTGCCGCGAGAACAGCGCCACCGCGCCGGTCCACAGCGCCAGCA
CCAGCGCCCACATCAGCAGCGAGCCCTCGTGCGCGCCCCAGACCGCCGAGTAGCGGTAGA
CCATCGGCAGCAGCGAATTGGAGTTCTCGGCCACGTAGCGCACCGAGAAGTCCTGCTGCA
CGAACGCGGCGGTCAGTACCGCGAACGCGCCGGCGACCAGCAGCAGCTGCGCGAACGCGG
CAGGTCGTGCCACGGCCATCCACGCCGTATTGTTGCGCTGCGCACCGACCAGCGGCAGGC
CGGCCTGCAGCAGCGAGGCCAGCAACGCGCACAGCAGCAGGATCTGACCCAGTTCGGGCA
GCACTCAGCGCACCTCGGGTGCCGTCACCGGCACGTCGTGCTTGCGATGGGCATCGCCCA
TCTTGTCGGCCACTTCCTTCGGCACGTACTTCTCATCGTGCTTGGCCAGCACCTCGTCGG
CGACGAAGGTGCCGTCCTGCAGGCGGCCGCTGGCGACCACCGCCGTGCCTTCGGCGAACA
TGTCCGGCAGGATCCGCGACGTGGTCACCGCCAGCTGCGCGTCGCCGTCGGTCACTTCAA
AGCGTGCCTCCAGCGAGCCGACCGGACGATTGAAGGAGCCCTTCACCACCATGCCGCCGA
GGCGGAAGCGCGACTGCGCATCGACATCGCCGCGCAGGACTTCCGACGGCGTGTACAGGT
AGGCGATGTTGCGCTCCAGTGCCATCGCCACCAGTGCGGTGGCCAGGCCGGAGGCGAGCA
GGGCCAGCAACACCCACACCATGCGGCGGCGCTGTACCGGGGTCATCATCGTTCCAGCTC
CGTCGACAACGGCGCCGCTGCGTCCTGCCTGCCGGCGCGGGTCTGCTGGCGCTGCTGGCG
GGCCAGTGCCAGCCGGCGCGCCACGCGCAGGCGCAGCCACGAACCGATGGCATCGGCGCC
GAGCACCAGCACGAACACCGCGTAGGCACCGATCACATAGGGCAGGTGGGTCATGGCTGG
GCCTCCCGGGCCGGGCGTCCGGCATCGACGCGGCCGCCGACCCAGGCCTTGCCGGCCTCG
CGGTCGAGATTGTCGGCGCGGGCCTTGGCCAGCACCGAACCGGCGAACCAGAACTTGGTG
CCGATCACCATCCACCACAGCGGCGCGATCATCGCGCTGCTGATCGCCGATTCACCGAAT
ACGTTGATCGACTGGCGCTGGTGCAGGCCGCCCCACCAGTCCACCGAGTAGCGGATCACC
GGCAGCAGGCTGACACCGACGATGGCCAGCAGGCCGGCCGCACGTGCGGCGCTGCGGCGG
TCCTCGATGGCGTGGTACAGGCCGATCACGCCCAGGTACAGGAACAGCAGCACCAGCTCG
CTGGTCATGCGCGGGTCCCAGTCCCACCAGGTGCCCCAGGTGCCCTTGCCCCAGATGCTG
CCGGTCAACAGGGTGATCAGGGTGAAGCCGGCGCCCATCGGCGCGCAGGCCATGGCCAGG
ATCTCGCAGACCTTGATCCGCCAGACCAGTGCGATGGCCGCATACAGCGCCATCAGCGCG
AAGACGAACAGGCTCATCCAGGCACTGGGCACGTGGATGTAGAGGATGCGGAAGCTGTCC
AGCTGCTTGGCTTCCGGTGGCACCACCAGCAGCGCCTGCCACATGCCGACCAGCAGCACC
GGCACCGCCGCGAGGTAGAACACCCGCGACCAGCGGGCAGCGAAACGGTCGAACGTGGGG
GGCGAACCGAGTTGGTGGAACCAGCGGACAATCGGATTCATGCGTGGCGGCTATCCAGCA
GGGGTGGATTGGCTCTCAGCTCGGTCAACTCAGAGAAATACGTATTGCAGCGGCAGTGGC
CAGCGGCGCCAGCACCAGCGCGACCAGCAGGCCGGCGCCCAGCATCAGCAGCGCACCGAC
CGGATCCTGTCCGCGTCCGGCTGCCGCCAGGCTGCCTGCGCCGAACACCAGCACCGGCAC
GTACAGCGGCAACGACAGCAGCGCCACGAGAATACCAGAGCGTCGGATGCCTACGGTCAG
CGCGGCGACCACGCCACCGATCAGGCTCAGCAACGGCGTGCCCAGCAGCAACGATGCCAG
CAACATCGGCAGCTGGTCATGCGGCAGATGCAGCATTTCGGCCAGCAGCGGGCTGACCAC
GATCAGCGGCAGCGCAGTGGTGGCCCAATGCAGCAGCACGCGCACCAGCACCAGCCAGGC
CAGCGGCACCGGCGCCAGCAGCCATTGTTCCAGCGAGCCATCCTCGGCGTCGGAGCGGAA
CAGCGAATCCAGCGACAGCTGTCCGGCCAGCAGCACGGCCAGCCACAGCACTGCACCGGC
GGTGGCGGCCAACAGCTGTGGTTCGCGGCCCTGGGCCAGGGCGAACAGCACCACCACCAG
CACCGCGAACAGCAGCGGTTGCAGTGCATCGCCGCGGCGGCGCCAGAGCAGGCGCAGGTC
GCGCCTGAGCAGGGCGCCTGCGGTCTGCCACAGGCCCGGTTCGGTGCCCGGCGCGATCAC
GCGGCACCGCCGAGGTCGAGCTGGCGGGTGCGCACCGGCGGTGCGGCATAGGCACCGTGG
GTGGTGACCAGCGCAGCGCCACCGGCGCGCAGGTGCGCCGAGATCATCCGGTTGACCAGG
GTGATGCCCTCCAGGTCGAGGTTGGCATAGGGTTCGTCCAGCAGCCACAACGGCGCCGGC
GACAGCCAGATGCGCGCCAGTGCCAGCCGCCGCTTCTGCCCGGCCGACAGGTGCCGCACC
AGGGTGTCCTCATAACCGGCCAGGCCGACGATGGCCAGCGCGTTGCCAGGCATCTGCCGC
GCACGCCGTCCGTGCAGGCCGCACAGGAAATGCAGGTTTTCCAGCGTGCCGAGGTCCGGT
TTCAGCGCTGGCAGGTGGCTGAGGTAGGCGACATAGCGCGCGCGCTCGGCATTGCTGGCC
GGCTTGCCGTCGATCCGCACCTGGCCGGCACCGGGCCGGGCCAGGCCGGCCAGCACGCGC
AGCAGGGTGGTCTTGCCGGCGCCATTGCCGCCCTGCACCAGCAGGGCTTCGCCGGCGTCC
ACATGGAAGTCCAGCGGGCCGAACACCGGCTCGTCATTGCGGGAGAAGCTCAGGCCGCTG
GCAGCCAGCAATGCAGGGGTGTTCAAGGGGCAAAGGTCTTCATGCCGGAGTGCGGCGGCA
ATTGTAGCGGTGAATGCCGATGGCAGTGCCGGCCGCTGGCCGGCAATTTCGCTATCTGCC
AGCCGAGGTTGCCGGCCGGCGGCCGGCACTACCGACGCGCGGATTGCGTAAACTCGCAGA
TCTGTTCCCCCACAGCCCAGGCCGATGCAACCCACCACCAAGCTGCCCAAGGTCGGTACC
ACGATCTTCACCGTGATGTCCCAGCTCGCCGCCGAACACGGCGCGGTCAACCTGGGCCAG
GGTTTCCCGGACTTTTCGGCGCCGCAGCGCCTGATCGACGAGACCGCCAGGGCGATGGCC
GCCGGGCTGAACCAGTACCCGCCGATGACCGGCGTGGCGCCGCTGCGCCAGGCCATCGCA
CAGAAGGTGCTGGACTGCTACGGCGCGCAGGTCGATGCGGACAGCGAGATCACCGTCACC
AGCGGTGGCACCGAGGCCATCTTCAACGCCATCCACGCCGTGGTGCGTGCCGGCGAGGAA
GTGATCGTGCTGGACCCGGCGTATGACTGCTACGAACCGGCGATCGACCTGGCCGGAGCC
AGGGCCGTACATGTGTCGCTCGATCCGCAGACGTTCGCGGTCGATTGGGACCGCGTGCGC
GCAGCGATCACCCCGCGCACCCGCATGCTGATCGTCAACACCCCGCACAATCCGTCCGGT
GCGATGCTGTCGGCGCAGGACATGCAGGCGCTGGCCGAACTGCTGCGCGGCACGCAGATC
TACCTGATCTCCGATGAGGTGTACGAACACATCATCTACGACGGCCGCCGCCATGAATCG
GCGCTGCGCTACCCGGAACTGCGCGAGCGCGCGTTCGTCATCTCCAGCTTCGGCAAGACC
TACCACTGCACCGGCTGGAAGATCGGCTATGCGATCGCCCCGCCGGCGCTGACCGCCGAG
TTCCGCAAGGTGCACCAGTACAACACCTTCACCAGCTTCGGCCCGGCGCAGCATGGCTTC
GCCGCGATGATCCTCGACGAACCCGAACACCACCTGGAACTGGGCGCGTTCTACCAGGCC
AAGCGCGACCGCTTCCGTGAGCAGCTGGCCGGCACCCGCCTGAAAGCGCTGCCGGTCCCG
GGTGGCTACTTCCAGCTGGTCGACTATTCGGCGATCAGCGACCTGCCGGACCATGAGTTC
GTGAAGTGGCTGACCATCGAGAAGGGCGTCACCGCCATTCCGCTGTCGCCGTTCTATGAG
ACTCCGCCGGCCGGCCAGCGCCTGGTGCGCCTGTGCTTTGCCAAGAACGAAGCGACCATG
GACGCGGCGATCGAACGCCTGCGCCTGCTGTGAGCGGAGACACGGACATGCAGGACCTGC
GCATTTCCCTCGTCCAGGGCGACACCCGCTGGCATGACCCGGCCGGCAACCGCGCCTACT
ACGGCGCGCTGCTGGCACCGCTGGCCGGCAGCACCGACCTGGTGATCCTGCCGGAGACCT
TCACCAGTGGCTTCTCCAACGAGGCCATTGCCCAGGCCGAAGGCATGGACGGCCCGACCG
TGGCCTGGGTGCGCGAACAGGCCCAGGCCCTGAACGCGGCGGTGATCGGCAGCGTGCAGC
TGCGCGAGGGCAACGGCGTCTACAACCGCCTGCTGTTCGCAACGCCAGAGGGCGGCCTGC
AGTACTACGACAAGCGCCACCTGTTCCGTTACGGCGGTGAGCACGAGCGCTATGCCGCCG
GCCGTGAGCGCCTGAGCGTGGAATGGAAGGGCTGGCGGATCAATCCGCAGGTCTGCTACG
ACCTGCGCTTCCCGGTGTTCTGCCGCAACCGCTACAACGTCGAACGCCCGCAGCAGCTGG
ATTTCGACCTGCAGATCTTCGTCGCCAACTGGCCGTCGGCGCGCGCCTATGCATGGAAGA
CCCTGCTGCGTGCGCGGGCGATCGAGAACCTGTGCTTCGTGGCGGCGGTGAACCGCGTCG
GCGTGGACGGCAACCAGCTGCACTACGCCGGCGACAGCGCGGTGATCGACTTCCTCGGCC
AGCCGCAGGTGGAGATTCGCGAACGCGAACAGGTGGTGACCACCACCATTTCGGCCGAAG
CACTGGCTGCACATCGCGCGCGTTTCCCGGCGATGCTCGATGCTGATGCCTTCCATCTGG
ACGAGCAGGCCTGAAACAGCACGACGGCGGCTGAATGCCTGCCACGCAGCGCGCGCGCCT
GCATCCAACGTGCACGCGCGCGCTGCTAGATTCGCCGGCAGTCCGACCGAACTGGAAGTC
CTGCCATGAACAAGCCCTTCGCCCTGCTGCTGGCCCTGTCCGCTGCCACGCTGGCCCCGG
CCGCGCACGCCGCCGGCAACCTCGATTGCCAGCTGCGCTACAACCTGTCCGGCTGGTCAC
TGATCTACAAGACCGCTTCCGGCAACGGCACGGTCAGCTGCAGCAACGGCACCAGCCTGC
CGGTGCGTATCGAAGTGAAGGGCGGCGGCCTGACCGTGGGCAAGTCGAAGATCACCAATG
GCCGTGGCAGCTTCACCGGCGCCGTCAGCGTCGACGAGCTGCTGGGCACCTACGCCTCGG
TTGGCGCGCATGCGGGTGCCGTGAAGTCCAGCAACGCGCAGGTGATGACCAAGGGCGACA
TCTCGCTGGCCCTGTCCGGCACCGGCAAGGGCTGGGATCTGGGCGTGGACGGCGCCGCCT
TCACCATCAGCCGGCGCTGAGCCGTGCCGGCCGCTGCAGCCACAATGCAAGCAGGCCGCA
CACGATGAGTGTCGGTGCCAGCAGTTGCAGTGCACCGACCACGGCCATCGCCACGCCGAT
CAACAGGTAGTAGAGCAGGCCGAACAGGGCGCCCGCGCTGCCCAGGCAGTGCGGGTATCC
GCGGAGGGCCTGGCCCAGCACATTGGGAATGGCCAGGCCGAACCCGGCCACCACCGGTAC
CATCGCCGCGACCAGTGCCGGCTGATTGTGCAGCAAGGCAGCCAACAGGCCACCGGCCAG
CACCAGCCCTGCGGCGAGCCGGATGCGCGTGGCGGAGGCAACGCCTGCGCGCAGCAGGCG
AGCATTGCCCCATGCACCCAGCGCCGAGCCGAGCGCCAGCAGCGCGCCGCTGGCACCGAA
CCAGGCCAGCGGCCAGTGCAGGCGTTCGAATACGAACGGGCCCAGCGCGTACCAGCTGTA
CATCGCCACGTTGAACGCCATCACCAGCAGCGCCTGTGACCACATCCAGCGATCACGCAG
CAGTTGCCACAACAGTGGCAGCATGGGGGTGTGCGCGACTTCCGCAGGGCGGCTCTCGCG
CAGGCCCGTTGCGCATCCGAGCATCAGCAGGCTGACCATCAGCAGCAGGCCGGCCTGCAC
GCCGGCATAGCCATGGCTGTCCACCAGCAGCACACCCAGTGCCAGCCCGATCGCCGGGCT
CAAGGCCAGCGCCATGCCGATCCACGAGAACGCCTGCGCCAACGCCGGACCCTTCAGGTG
ATCGCGCAGTACGGTCTGGGTTACCACCGAGGCCGCCGCCGCACCCAGTGCGGCCAGTGC
CTGGGCCAGCAGGACCTGGCCGAACGTGCTGGCCAGCAGGCCGCCGCAGGCGGCCAGTAC
GAACACGGCCAGGCCGCAGAGCAGGGCAGGGCGACGACCGACATGGTCGGCCAGCCGCCC
CCATAGCAGGACACCGGCGGCAAAACCGAACAGGTACAGGCTCATGGCCTGGCTGGCGGC
GCCGGGGGGCAGTGCGAAGCGCCCGGCGAGGTCGGCCAGGGCCGGGCTGTACAGGGTCTG
CGCCAACTGGGGGAACATCAGCAGCGCGATGGTGAGCAACAACAGGCGACGCGACATGCG
GGTGCTCCGCAAACAGGGCCGCGTATTGTGGTGGCCGGCGTAGTGGCGCACTCTGTCGGT
CCGGCGAGGAAATGGATGAAATCGGACATGGCGTGGCTGCAACCGGATGCGCACTTCGAT
GCGGATGCCTGGAGCGCACCGGTGCTGGGCATCGCGTCGTCGCTGGCCGATCATGATTCG
GGTTGGCACCAGCACGCGCGCGCGCAGTTGCTGTACACCCGGCGGGGCTGCACGCGGCTG
ACCTTCGGCGACCGCATCAGCCTGCTGCCGCCCTCGCGCGCGGCATGGATTCCCGGCGGC
CTGCGCCATCGCGCACAGATGCGCCAGGCCGTGGACTACCGCTCGCTGTATTTCGATGCC
ACGTTGTCGGCACGGCTGCCGCAGCAGCCGGCGATCATCGGCGTCGGCCCCCTGCTGCAG
GCATTGCTGGAACCGATCGCGCAGGCGCCGTTCGACCATGACTGGCGGGCGCCGCGCGCG
CACCATCAATTGGCGTTGTGCGTGCTGGAGATCGCCGCCGCACCGGTGGCGCCGATGGAC
CTGCCGCTGCCACGCGATCCACGCATCGCGCGCTGCCTGCCGCCGGCCGAGCAGCTGCCG
CCTGAACTGGGTGAGCTCGCTGCGCGTGCGGGCCTGAGCATGCGCACGGTCGGCCGGTTG
ATGCAACGCGACACCGGCATGGGCTACCAGGCCTGGCGCCAGCAATGGCGCCTGATGCGC
GCCATGGAGCTGCTGCTGCTTGGCCATCGCATCGGGCACGTTGCGCAGGACACTGGTTTT
TCCGCCGAGAGTCCGTTCATCGCCTTTTTCCGCAGCATGACCGGCACCACGCCCGCCGCG
TTCCAGCGCCACGCAAAAGGGGACGGAGGGGATTAAGTCGCTTTCGCCCTTCGACGCACG
GCGTGGCGAAAACGACTTAATCCCCTCCGTCCCCTTTTCAAAGAAAAACCCCGGCCGGAG
CCGGGGTTCTGCATTTCAACGTGGCTGCCGATCAGCCGCCGCGCGGGCCGCTGCGGCGCG
GGCCGCCGGGACCGCGGTTGCCACCGGGGCCGCCCGGGCCTCGGTTGCCACCCGGACCAC
CGGGACCACGGTTACCACCCGGGCCACGGTTGTTGCCACCGCCCGGACCGCGACCGCCCG
GACGGGCGCCGTGTGCCGGCTTCGGGCTGCCATACGGGTTGAAGCCCGGGGTGGCGTGGT
CGGACGGGAAGCTCGGGGCGTTGCCCGGATGGCCGTACGGGTGCTTGTTGCCCTGGCCCT
GCGAGCGGTTGCCCGCACCGGCCGGACGACCCTGGCCGCCTGCGCCGCCACGGCCTTCAC
CACCAAAGCCGCCACGGCCCTGGCCGCCACCGGCGCCTGCGCCCGGGCCCTTCGGCTTGC
CGTACGGACGGCCCTGGCCGCCTGCACCCGGACCACGGGCACCGGGGCCGCGTGCGCCCG
GGCCGGCGTTGCGATGGCCGCTCGGGCCGGTGCTCACGCCATCCGGCACGTACCAAGTGC
GGAACGCGGCCGGATTGCCTTCCGGCAGCGAACGATCATTCTTCTGGGCGCGCTGCTTGA
ACGGCTTCTGCGACTGCTTGGCTGCCGCTTCACCGCTGACCGTCAGGCCGCCCTTGAAGC
CGCCACCCTTGCCGCCGCGACCACGGCCGCGGTCTTCGCGGACGTTGTCGAAACGACGCA
GCTCGCGGCCTTCGTCGGCGGTGTTGTGGCCGTTGACGTAGGCGTTGCCACGGCCACCTT
CGCGCACGCGCACGGTGGTCTTGGCCGCGCGGCGCTGGCCGATCACCGGCTGCAGCGTCA
GTGCCGACGGTGCGCCTTCTTCCAGCTTCAGCTGGGCGCGCAGGGCTTCAACCTGCGTGG
TGCCCAGTTCCACCGAATGGCCACGGGCCAGTTCGCGCGGCAGGCTCACCTTGCCATAGC
GGGTGCGCTTCAGGCGGCTGACCTGGCAGCCCTGCGACTCCCACAGCCGGCGCACTTCGC
GGTTGCGGCCTTCCTTCACCACGACGCGGAACCAGTCGTGCGAATCGGTGCCGCCGATGC
GTTCGATCTCATCGAACTTGGCTGGGCCGTCTTCCAGCGCGACGCCACGGGTGAGGCGGT
CGACGATGGCGTCAGAGACCTTTTCCTCGCCTTCCGGCGCACGCACGCGCACCACGTACT
CGCGCTCGACCTCGAACGACGGGTGCATCATGGCGTTGGCCAGCTCACCGTCGGTGGTGG
CCAGCAGCAGGCCGGTGGTGTTGATGTCCAGGCGGCCGATGGCGATCCAGCGCGCGCCCT
TCAGCGGCGGCAGCGACTCGAACACGGTCGGGCGGCCTTCCGGATCATCGCGGGTGGTCA
CTTCGCCTTCCGGCTTGTTGTAGACCAGCACGCGCGACGGCTCTGCCAGGGCGGTGGCGA
CGAAGCCGCGGCCATCCAGTTCGATCTTGTCGCCGCTCTTGACCGACATGCCGGTCTGCG
CGACTTCACCGTTGACCTTGACCAGGCCTTCGGCGATGCGCTGTTCCAGCGCGCGGCGCG
AGCCGAGGCCGGCCTGGGCGAGCACCTTGTGCAGGCGTTCTTCCAGCTTGAACTGTTCGG
AGGTGGCTTCGCGCTTCAGCGAGAGCTTGTTACGGGGGGTGTCACTCATCAGTTTTGCTC
CGGCCGACGGTTTCGAGGTCGGCCTCTGGTTCGGAATCGGCTTGGTCAACAGCCACGGTC
GTCATCGCGACGGCGTTGTCTTCGCGTTCGTTCAGGGGCACCGCGCGCTCGCCCGGCGCG
GAATCGGGGTGCCCATCATCGAGGGGCGAAGGTGCTTGCTCATCGGTGGCCGACGCAGGG
GCTGCATCGGCGGAATCGGGGGTGTCACTGCCGGCCAGGCTGGCATCATCGTTCGCGGCA
GCGCCATCGGCGCCGGCCGAGATGTCCGGACCCTCGGCACCGGCGACGGCCGGCGCATCG
CGGTCCAGGGCAAGCTGCGGTTCCAGCTCGCCCAGGTCCTTCAGCTCCGACAGCGGCGGC
AGTTCGTCCAGCCGCTTCAGCCCGAAGTAGTCCAGGAAGCCCTTGGTGGTGCCGAACAGC
GCCGGTTTGCCGGGCACGTCGCGGTGGCCGACCACGCGGATCCACTCGCGTTCTTCCAGC
GCCTGGATGATGTTGCTGCTGACCGCCACGCCGCGCACCTGTTCGATCTCGCCGCGGGTG
ATCGGCTGCCGATAGGCGATCAGCGCCAGGGTTTCCAGGGTGGCACGGGTGTAGCGGGTC
TTGCGTTCGGTCCACAGCCGGCTGATCCAGCCATGCACTTCGCCGGTGACCTGGTAGCGG
AAGCCGGAGGCGACCTCGACCAGTTCCACGCCGCGGCCTTCGCAGGCCTCGCGCAGGCGT
TCCAGCGCACGTTCGATGCTGCCCGGCGGTGCCGGTTCCTCTTCCGGGAACAGGTCCTTC
AGCTGGGCCAGGGTGAGCGGCTGGCTGGAAGCCAGCAGGGCACCCTCGACAATGCGGTTG
ATCAGCGATTGATCCATCGGCAGTCAGCGCTCACTCGTCTGCATTGGCGTCGTCGTCGTT
GTCGTCGAACTCGCTGCTGAACTGCAGCGGGGCATTGGTGTTGCCGGCCGCCAGCGACTT
CACGTAGATCGGCGCCAGCGGTTCTTCCTGGACGATGTCCAGCAGCTGTTCCTTGGCCAG
CTCCAGCACCGCCAGGAACGTGACCAGCACGCCCAGCTTGCCTTCTTCGGCGGTGAACAG
CCCTTCAAAACGATAGAACTTGCCATCTTCCAGGCGTCCCAGCACTTCGCCCATGCGTTG
CCGCACGCTCAGTGCCTCACGCTTGATGGCGTGGCCGCTGAACAGCTCGGCACGCTTGAG
CACGTCGTGCAGGGCCAGCAGCATTTCCTTCAGGTCCACCGGCGGCGGCAGCTTCACCGT
GGCACGTTCGGGCATGAAGGCATGTGCCACGGTGGTATCGCGGTCCTGGCGGGGCAGGGC
GTCGATGTTCTCGGCGGCCTGCTTGAAGCGTTCGTACTCCTGCAGCCGGCGCACCAGTTC
GGCGCGCGGGTCGGCTTCATCGCCTTCCTCGCTGACCGGGCGCGGCAGCAGCATCCGCGA
CTTCACCTCGGCCAGGATCGCGGCCATCACCAGGTATTCGGCCGCCAGCTCGAAGCGCAG
CTCGCGCATCACGGTGATGTACTCCACGTACTGCCGGGTAATCTCGGCAACGGGAATGTC
CAGTACATCCAGGTTCTGGCGGCGGATCAGGTACAGCAGCAGGTCCAGCGGGCCTTCAAA
GGCATCCAGGATGACTTCCAGCGCGTCCGGCGGGATGTACAGGTCCTGCGGAATCTGCAG
GACCGGTTGCCCATGCACCACGGCCAGCGGCATTTCCTGCTGCTGGGGGGCGGGCGGCCG
GGTTGGCGGGTTCGCGTCGAGCGCGAGTTCGGAAGTCATCTAATGGAGATCAGGATTGCA
ACGGACCAGTCGCGGCACCGGGTTCGCCGGGCCAACGCCACGGAGCCCCAAGGCGCCAGA
CACGCCGGGATCGGCGCGATTCCACACATATCAAACAGCGGGACGCGCCGCGGTAAACGG
CAGCGACAGAACTACGGGGAGGTCGTCTACGTGGCCCGGCCGGGTGGTCCGGTTTGAAGC
AGCGGGACGGTCGTCGGGGGCTGCGTTGGCCGCAAAAACCGACGGGCCGCTGCATCCAGC
CACGTGCAATGGAGTCTAGGGTAAGCCTTTGCCGCGCCAGTGTCCAGCCGGACCGGGGCG
GGGGCTGCATTGGCTAGAATCTGCGGACCCGACAACGCAAGCGAGGAAATGCCGGTGTGG
TATGTGATCGAAGGGTATGACGGCCAGGATGTGCTGGCGCAGCGGCTGCAGGCGCGGCCG
GAACACCTGGCGCGGCTGCACGCGCTGCGCGACGAGGGACGCCTGCTGCTGGCCGGCCCG
TGCCCGGCGGTGGACAGTGAAGACCCGGGCCCGGCCGGTTTCAGCGGCTCGGTGGTGATC
GCGCAGTTCGAGTCGTTGCCGCAGGCCCAGGCCTGGGCCGATGCCGACCCGTACGTGGCT
GCCGGCGTCTACACCCGCGTGCAGGTACGCCCGTTCCGCAAGGTCCTGCCGTGAACGCGG
AACGGATCGAGCGGATCCGTGATGCGCTGCAGCAGGCGCTGGCACCCAGCGTGCTCGAGA
TCGAGGATGACAGCCATCGCCATGCCGGCCATGCCGGCGCGCGCGACGGGCGCGGCCATT
TCAACGTCCATGTGGTGAGTGAACGCTTCGCCGGACTGGCTCCGTTGGCCCGGCATCGCG
CGGTCTATGCCGCGCTGGGGTCGATGATGGACACCGATATCCACGCGCTGTCCATCCGCG
CACATACCCCGTCAGAACAGGGCTGAGCCCTTGTCCCGCACTGTCCTGGCGGGTCCGCAA
GGGCCTGGCCACGGACAGGTTTTCATGTCCATTTCGGGACATTCGCCTAACGGACTGTTT
ACAAGCCCAGATGGAAACGCTTACATTCCGCGCCAATGCTGGTAGGTCCAAGCCGTGGAG
GGCGGCTTCGTGAACAAGGCAGCTATCACAATCAAAGACGTCGCACGCGAAGCCCGGGTC
TCCGTGGCCACGGTTTCCCGCGCGCTCAACGGGCATGAAAATGTCGCCGAACCGGTCCGC
CAGCTTGTGCTGGAGGTGGCCGCACGGCTGCGTTACACCCCGCATGCCGCCGCTCGCAGC
CTGAGCAGCCGCCGCACCAATACGGTGGGCGTGGTGCTGCCTGACCTGTACGGCGAATTC
TTCTCCGAACTGATGCGCGGCATCGACGGCGTGGCCCGCAACCGCCGCCAGCACCTGCTG
GTGTCCAGCTACCACGGCGACCAGGAACAGCAGGGCGCCGCCCTGCGTGCCATGCGCGGC
CGCGTCGACGGCCTGCTGGTGCTCTCGCCCTATGCCGAGAGCCCGGGCTTCCTGACCGAC
AACCTGCCGCAGTCGCTGCCGACGGTGTTGATCAACACCTATCTGCCCGGGCAGGACCAT
CCGGTGCTGAGCATCGACGACCACGCCGGTGCGATGGCGATGACCCGCCACCTGCTGGAC
GCCGGCCACCGCCACATTGCCTTCATTTCTGGCCCGGACCTCAACTTCGACGCGCGCGAG
CGCCTGCGCGGCTTCCGTGACGCGCTGGTGGCGTTTGGCAGTGGCGCCGAAGGCATCGAG
CTGCCCGGTGATTTCGACGAAGCTTCCGGCCATCGCGCCGGTCAGGAGTTGCTGGCAGCC
GGAGCGCTGCCCGATGCCGTGTTCGCCGCCAACGACATGATGGCCCTGGGCTGCCTGTAT
GCGTTCACGCAGGCTGGTGTCCGTGTGCCGGCCGATGTTGCCCTGGCAGGTTTCGATGAC
ATTCCACTGGCGCGTTTCGTCCACCCGTCGCTGACCACCATGCAGGTCAGCATCGCCGAG
CTCGGCGACCGGGCCATGACGCGTCTGATGCAGTTGATGGACGGCACCTCCACGGATGGG
ACAGGGGACAAGCAGACCCTGGTTCCCCGCTTGATAGTTCGCGATTCCACCACTCCGCCA
TCCGGCCATTGAAGCCAGAGGCGTTCCTTCTTTTTTTTGACTGATCGCAGGGACCGCGCA
AGCGGTTACCGCCACCCGGAGATTGAGTTGATGATGCATACCACCTTCCGCATGCCGGCG
CGCCGGCTGCTGAGCACCGCACTGGTCAGCTGCCTGATGCTGGCCGCCGCCCCCAACGTC
ATGGCGCAGTCGGCCAACGCCAGCCTGCGCGGCCAGGTTGCCGGCGCCCAGGCAGGTACC
GAAGTGACCGCCACCAACGTGGCCACCGGTACCGTCCGCCGTGGCACCATCCGCGCCGAC
GGCAGCTACTCGCTGATGGGCCTGGACCCGGGTACCTATGACGTGGTCGCCAACGGCCAG
ACCCAGAAGGTCACCGTCACCGTGGCCTCGACCGCGACGCTGAACTTTGCCGGTGCCGCC
AGCAGCACCCCCGGTTCGACCGCGGCCACCAACCTGGACACCGTCAACGTCGTCGCGCCG
ACCCTGCTGCAGGAAGTGCGCACCTCCGAAGTCGGCAAGACCGTCAGCCTGCAGCAGATC
CAGACCACCCCGCAGGTGTCGCGCAACTTCCTGGAGTTCGCCGACGCGGTGCCGGGCATG
ATCTTCACCCGTGACGCCAAGGGCAACACCTCGCTGCGCGGCGGTGCGACCAACGCCGAC
GGCACCAACGTGTACATTGACGGTGTGGGCCAGAAGAGCTACGTCAAGGGCGGCGGCGTG
GCCGGCCAGTCCGGCAGCGCAGGCAACCCGTTCCCGCAGCTGGCCATCGGCGAATACAAG
GTCATCAGCGGCAACTACAAGGCCGAGTACGGCCAGGTGTCCAGCGCCGCGATCACCGCT
GCGACCAAGTCGGGTACAAACGAGTTCAAGGGCGAGACCTTCTATCGTTACACCAACGAC
AGTATGCGTGCGATGACCCCGGCCGAACGCCAGCCGGGAAAGAGCAAGGAAGAATCGGCG
GAGAAGGAATACGGCTTCGCGCTGGGCGGCCCGATCATCAAGGACAAGGCCCACTTCTTC
GTGACCTACGAAGCCAAGCGTTTCGATCTGCCAGTGACCATTGCCCCGAATGGCGCGGTC
ACCAGTGCTGCCTCGCAGCTGCCGGCGGCGGCCGCCGCCGGCCTGGGCCCGGCCAGCCAG
CCGTTCAAGCAGGACCTGATCTTCGCCAAGATCGACGTCGAGCCGACCGACAACGACCGC
ATCGAGTTCACAGTCCAGGATCGTGACGAGAATCAGCAGCAGTTCAGTGACCAGACCTCC
AAGGAGCATGGCAAGGTCACTGACAACACAGACCGTCGTTTCGCGCTGCGCTGGAATCAC
AGCGGTGAGCGCTTCTACAACGAGCTGATGGTCACCCACGAGAAGTCGTTCAACAACCCG
CTGCCGCTGACCCTGGGCAACGGCTACGTGTACACCGCGCCGGACGGCCGTGACATCGAC
GGCAACACCCCGCAGGAACGCACCATTGTGGAAATCGGTGGTGCCAGCGCCTTCGCCTCG
CAGGTGAAGGGCCAGAAGGGCTGGTCGATCGAAGACAACCTGACCCTGGACGGCTTGGAG
TGGGCTGGCGACCACACCATCAAGATGGGCGCCAAGTACAAGAAGATCAATCTGTACGCC
TCCGACGCGCAGCAGATCAACCCGCAGTTCTACTACACCGTGGGCAACCCGGAATTTGGC
ATTGATACGCCGTACAAGGCGCAGTTCACCAAGCCGATTACTGGTGTCAGTGGCGTGTTG
CCGGAAGTACGCTCGAAGACCACGCAGATTGGCTTGTTCATTCAGGACGATTGGCAGGTC
AACGACCACCTGCAGTTGAACCTTGGCCTGCGTTGGGACTACGAGAAGAACCCGACCTAC
CTGGACTTCGTGACCCCGCCGGAAGTGGTCAGCGCGCTCAATGCGCAGGATCCGCATGGA
CCGGCCGGGCAGAGCTACGCGCAGACGCTCGCGTTGAGCGGCCTGAACATCAACGACTAC
ATCAGCAACGGCCACAACCGCAAGGCATTCAAGGATGCCTGGCAGCCGCGGCTGGGCTTC
TCGTATGACATCAATGCCGACGAGCAGCATGTGATCCATGGTGGCGCCGGTCGTTCCTAC
GACCGTGATCTTTTCGACTACCTGGCGTTGGAAACCACCAAGCTGGCCCTGCCGCAGCCG
ACCGTGTACTTCCGCGACCCGCGCAGCGGAGCCTGCCTGTACGGGCAGAACCCGTGCTTC
GATTGGAACCCGAACCTGCTCAATGGCATCGGCAACGTGCAGGCCCTGCTGGGCAGTACC
AGCAACGAAGGCCTGGAAGTGGACCTGCTCAACAACAACTTGAAGGTGCCCTACGCGGAC
CAGTTCAGCCTGGGCATGAGCAACCAGATCGGGGAGTGGCTGACCGACGCCACCATCTCG
CGCACGCTGACCTATGATGGCTTCGCCTACACCCTGGGCAATCGCTTCCGCAACGGCAAC
TTCTTCGACAACCAGATGCTGTGTGGTGCCGAAAAGCCAACCTACGGCCAGCCGTGGGGT
TGCAACATCCCCGGCTTCGGCAGCCTGATCATTGGCCAGCAGGGCATCAAGACCCGCGCT
ACCCAGATCCTCCTGTCGGCGCAGAAGCCGTACACCAAGGAAAGTGGCTGGGGTACCTCG
ATCGCCTATACCTGGACCACTGCGCGCCACAACCGCAACATCGACGAGCACTACTCGTTC
GATCGCGGCACCATCGGCGAATACCCATACATCAAGTCCAACGGCGCGCCGCGCCACCGT
CTGGTGGTCACGGGCTCCTACGATGGCTTCTGGGGCATCACCTTCGGTGGCAAGCTGACC
TTGGCCACCCCGGTGGCGGGCAACGACTGGTCCTGCGTGGCACAGGCCGGCAACCCGAAC
TGCCTGCCGACCCCGGCCGCCGGCTACCCGGGGGGCAACGGCCGCTTCCTGCTCGGCGGC
AAGATCTTCGGCTACCGGTCGCTTGACCTGCAGGCGACCAAGACCTTCAAGCTGGCCGGC
GATACCGAGTTGTATGCGCGTATCGACATCATCAACGTGCTCAACTTCGACAACTTCTCC
AACCTGAACTACGTGAAGAGCGACGGCAAGCTGCTGGTGAGCTACAACGAGACCGGCGAC
ATCGTCGGTACGCCGCGCCAGGTCAAGGCCGAAGTGGGCTTCCGCTTCTAAGCCCGGGCG
GTGATGCATGACCCGATGCCGCCGGCTCGCTGGCGGCATCGGTGAAAACGGCAATGGCCG
GCCCCGTGCCGGTCCATTGCCCACGCCGCTGCCGGCCAGGGGGCAGCGGCGTGGGCAATG
ATCGCGGTGTCAGGCCACGTTTTTCGTGGTTTTTTAAGCACACACCTTGTAAACGATTTC
AGATCATTGGACGGTATGCTTTCCCATCGATCAGACCACCGGAGGAACCGCGCCATGCAG
GCACGCCATCTGTTGTCCGCCGCAGCGCTGAGCCTGGCCGTGGCCGCCTGCCAGCCGGCC
CAGCAGGAACCTGCCAAACCGCGCCCGCCGGTGATCCTGATCGAGGCCGATGCACCGCCT
CGGCCCATGAAGCCTGAGCTGCCGCCGCTGTTCGATGACATCGAGCGCCGCACCTTCCAG
TTCTTCTGGGATACCACCAACGAGGTCAACGGGCTGACCCCGGACCGCTACCCGTCGCGG
CCGTTCGCCAGCATCGCCTCGGTCGGCTTCGCGCTGACCGCCTATCCGATCGGCATCGAG
AACGGCTGGGTCAGCCGCAACCAGGCGATCGACCGCACGCTGACCACGCTGAAGTTCTTC
CGCGACGTGCCGATGGGCCCGCAGCGCACCGGCAAGGCCGGTTACAAGGGCTTCTACTAC
CACTTCCTGGACATGCAGGAAGGCCGTCGCTACGACAGCTGGGTCGAGCTGTCATCGGTG
GATACCGCGCTGCTGATGATGGGCGTGCTGTTCGCGCAGTCGTACTACGACGGTGATGAT
CCGCGCGAGAAGGAAATCCGCCAGATCGCCGATACGTTGTACAAGAAGGTCGACTGGCCG
TGGCTGCAGCAGCGTGCACCGCTGATCTCGATGGGCTGGTTCCCGGAGAGCGGTTTCATC
GACCACGACTGGATGGGCTACAACGAGGCGATGATGGTGTACATCCTCGCCCTGGGCTCG
CCGACGCACCCGGTCAGCCCGGACGCGTGGACGGTGTGGACGCGTACCTACGACAACGAC
TGGGGCGTCTACCAGGGCCAGGAATACCTGTCCTTCGGCCCGCTGTTCGGCCACCAGTAC
AGCCACGTCTGGATCGACTTCCGCGACATCCAGGACGCTTACATGCGCGAGCGCGGCAGC
ACCTATTTCCTCAACAGCCGGTCGGCCGCGCTGGCCCAGCGCGAATATGCCATCGCCAAC
CCGATGCAGTGGAAGGAGTATGGCGAGAACGTGTGGGGCCTGACCGCCAGCGATGGTCCG
CAGAACACCACGCAGGAGTACCGCGGCGAGCAGCGCCAGTTCCGCCACTACTCCTCGCGC
GGCGCCGGCCTGCGCGAGAACTTCGATGACGGCACCATCGCCCCGACCGCTGCGATCGCC
TCGGTGGTGTTCGCCCCCGAGCAGGTGATCCCGGCCACGCTGGAGATGCACAAGCGCTTT
GGCGACTACATCTATTCCAGCTACGGCTTCCTGGATTCGTTCAACCCCAGCTTCAACTAC
GACATCCCGATCAAGACCGGTCGTCTGGTTCCCGATCGCGGCTGGGTCGCCAGCGACTAC
ATCGCCATCGACCAGGGCCCGATCCTGACCATGATCGCCAATTACCGCGATGACTTCGTC
TGGGAAGTGATGAAGAAGAACCCGTACATCCGCAAGGGCCTGGAGCGGGCCGGGTTCAGC
GGTGGCTGGCTGGCGCCGGAAGGCTCGTTCCAGCCGCTGGAACTGCAGAAAGACGAAAAG
GCCGCGGCAGCACGCGCGGTGGGTATCGCCGAATCACGCGCGGCTGCCGCGCAGGAACAG
AAGAACAATGCCAACCGCACCACAGGCCAGGGCAAGTAGCCCGATGCCGAACTGGATCGA
CCGCCTGCGCCGCTGGGCGCTGCCTGCCCTGGCCGCGTTGGCCGTGGCCGGCTGCGCCCG
TACCGAACCGGGCACCACCACCGTGCGCTTCTGGGCGATGGGCCGCGAAGCCGAGGTGGT
CAGCGAGCTGATCCACGAATTCGAGGCCGAAAACCCCGGCATCAAGGTGGATGTGCAGAA
CATCCCGTGGACCGCCGCGCATGAGAAGCTGCTGACCGCGTTCGCCGCCGACGGCCTGCC
GGACGTGTGCCAGCTTGGCAACACCTGGGTGCCGGAGTTCGCCGAACTCGACGCGCTGAC
CCCGCTGCAGCCGTTCGTGCAGCGCTCCACCGTGGTCGACCCGAAGGACTACTTCCAGGG
CATCTGGGATACCAACGTGATCCACGGCGGGCTGGTCGGCGTGCCGTGGTACGTCGATAC
GCGCCTGATCTACTACCGCAAGGACCTGCTGGCCAAGGCCGGCTACGACCACCCGCCGCG
TACGTGGCAGGAATGGGAAGAGCAGATGGCGGCGATCAAGCGCATGCAGGGCCCGAGCCG
CTACGCGGTGCTGATGCCGATCAACGAGTTCGAGCAGCAGCTGTCGCTGGCCTTGCAGCA
GCCCGACCCGCTGCTGCGTGACGACGACACCCGGGGCAATTTCTCCAGCCCGGGGTTCCG
CCGCACGCTGGGCTTCTACGCCAACATGTTCGAGCAGGGCTGGGCGCCGAAGATGTCCGA
GACGCAGATCTCCAATGTCTGGGACGAATTCTTCCGCGGCTTCAACGTGTTCTACATCTC
CGGCCCCTGGAACATCCGCGAGTTCAAGAAGCTGCAGCCGAAGGAACTGGAAGGGCAGTG
GGGCACCGCCGCGCTGCCGGGGCCGGACGGTCCGGGCGCGGGCATCGCCGGTGGTACCAG
CCTGGTGATCTTCCGCAAGTCGCAGCAGAAGGAGGCGTCCTGGAAGCTGATCGAATTCCT
GTCGCGGCCGGAAATCCAGGCACGCTTCCATTCGATCATTGGCGACCTGCCGCCGCGCCG
CAGTGCGTGGAACACGCCGTCGCTGGCCAATGACCCGCTGGCGGCCGCGTTCCGCGATCA
GCTGGAGCGGGTCAGGCCGACGCCGAAGGTGCTCGAATGGGAGCGCATCGTGCAGGAAAT
GCGCATCGTCACCGAGAAGGTGGTGCGCGGTGGCCTGCCGCAGGACAAGGCCGTGGAAGA
GCTGGACCAGCGCGTGGACAAGGTGCTGGCCAAGCGCCGCTGGATGCATGAACAACAACG
CCTGCAGGAGCGCGCGCCGTCGCCGCAATCGAGCAGCGCCGTGGCCGCCGGGAGCGCGCA
ATGAAACGTACTTCGCTGGCCGGCTGGATCTTCGCCGGCCCCTCGCTGATCGTGCTGGGC
GTGTTCTTCGGCCTGCCGGTCGCCTCGGCGCTTGCACTGAGCGTGACCGACTTCGACCTC
TATGCACTGGCCGATAGCAGCAACCTGCGCTTCGTCGGCCTGGGCAACTACATCGACCTG
CTGCAGACGCCGATGTTCTGGAAGTCGCTGTGGAACACCACCTACTTCGTGCTGATCGGC
GTGCCGTTGTCGATCGGCGTGTCGCTGGGCGCGGCGATGCTGCTCAATGCACCGGCCGCG
CGCTTCAAGGCCCTGTTCCGCACGGCCCTGTTCGCGCCGGTGGTGACCACGCTGGTGGCG
GTGGCGGTGATCTGGCGCTACCTGTTCCATACCAGCTATGGCCTGGTGAACTACGGCCTG
GGCCATCTGGGCATCAGCCCGATCGACTGGCTGGGTGATCCCAACTGGGCGATGCCGACC
ATCATGCTGTTCGCGGTGTGGAAGAACTTCGGCTACAACATGGTGATCTTCCTGGCCGGC
CTGCAGGCGATCCCGCATGACCTGTACGAAGCGGCGCGCATCGATGGTGCCTCGCGCTGG
AAGCAGTTCCTGCACATCACCCTGCCGATGCTCGGCCCGGTGCTGCTGGTGGTCGGGGTG
ATTACCGTGTCCGGCTACTTCCAGCTGTTCGCCGAACCCTACGTGATGACCCGCGGCGAC
CCACTGCAGAGCACCGTCAGCGTGCTGTATTTCATGTTCGAGGAAGGCTTCAAGTGGTGG
AACCTGGGACGCGCCTCCGCCGTGGCGTTCCTGCTGTTCCTGATCATCCTGGCGGTGACC
ACCGTGATGCTGCGTTTCGGCCGCAAGAGGCAGTTGGTATGAGTCGTGAAATCGGCCAGT
CGCGCTGGTACCCGTGGATGATCAATGGTGCGTTGCTGGTGCTGGCCCTGGTCAGCCTGG
CACCGCTGCTGTGGATGGTCTCGGTCTCGTTCATGCCGCAGGGCGAGGCCAGCCATTTCC
CGCCGCCGCTGCTGCCTTCGAGCATCACCACGCACAACTACCATGAACTGTTCGCGCGCA
CCGGCATGGGCGGCAACTTTGCCAACAGCCTGCTGGTGTCGCTGGGCATCACGATCGGCT
CGCTGCTGCTCAACACCATGGCCGGTTACGCTTTCGCCAAGCTCAACTTCGTCGGCCGCG
AGCGCCTGTTCCAGGTACTGATGGCGGCGCTGGTGATTCCAGCGCAGGTGGCGATGCTGC
CACTGTTCCTGCTGATGAAGCAGCTGGGGCTGGTCAACAGCTTCGGCGGCGTGATCGTGC
CGGCGCTGGCCAGCGTGTTCGGCATCTTCCTGGTACGCCAGTACGCACGTTCGATCCCGG
ACGAACTGCTGGAAGCGGCGCGCATCGACGGGGCAGGGGAGCTGCGCATCTTCTTCCAGA
TCGTGCTGCCGATGCTCAAGCCGGTGCTGGTGACCCTGGCGATCTTCACCTTCATGGGCG
CATGGAACGATTTCATGTGGCCGCTGATCGTGTTGACCGACCAGGAGCACTACACTTTGC
CGGTGGCGCTGGCCACCCTCTCGCGCGAACACATCATGGACGTGGAAATGATGATGGCTG
GCGCGGTGGTCACCGTGGTTCCGGTGCTGGCGCTGTTCCTGGTGCTGCAGCGGTACTACA
TCCAAGGTCTGTTGCTGGGGAGCGTCAAGGGATGAAGCGAGCGATCGCCGTTGGACTGGG
ACTGTTGTGGACCTCCCTGGCGATCGCCGCACCACCGGCACTGCCGGCGCCGAAGGTGCT
GGACGACTTCGACGATATCGGCGCCTGGAAACTGGTGCTGTCCGACCAGGTCAGTGGTTC
GCTGCGGCCGGTCAGCGGCGCCGGCGGCGGCCGTGCCCTGTGCCTGGACTATGATTTCCA
CAAGGTCTCCGGCTACGTCGGCATCCGCCGCGCGCTGAACATCGACTACCCGGTCAACTA
CCGTTTCGGCTTCCAGCTGCGTGGTGATTCGCCGGCCAACGACCTGCAGTTCAAGCTGAT
CGATGCCAGCGGCGACAACGTCTGGTGGGTCAACCGCCCGGGCTACAGCTTCCCCAAGGC
GTGGACACCGGTCGAATACCGGCGTCGCCAGATCGACAAGGCGTGGGGGCCGTCGCCCGA
GGAGGAGATGGCGCGCAGCGCCGCGGTCGAGTTCACGATCTACAGCAAGGTCGGTGGCCG
CGGCACGTTGTGCTTCGACAAGCTGACCCTGCAGGGCCTGCCACCGCAGGATGATTCGGC
ACTGGTGCCATCGGTCATCGCCGATACCGCCACCGCGCTGCAGGACCGCATGATCGATGG
CAAGGGCGATACGTTCTGGATCAGCGGCGGGGTCAAGCAGCAGACCATCAGCCTGGACCT
GCACAAGAGCCGCGAGATCGGCGGTGCGGTGATCGACTGGCTGCCGAACCTGGAAGCCAA
TCGTTACACCGTGCGGACGTCCGAAGATGGCCGGGACTGGCGCACTGTGCGCGAGGTGAC
CGGCGGTGCGGGTGGCCGCGACTGGCTGGCGCTGCCGGACACCGACGCACGCTACGTGCG
TTTCGATCTGCTCGATGGCCCGAACTGGCGCTATGGCATCCGTGACATCACGCTCAAGCC
GCTGGCGTTCGCCGCCACGCCGAACGCCTTCCTGTCCTCGGTGGCGGCCGACCTGCCGCG
CGGTTCGCTGCCGCGTGCGTATGTGGGCGAACAGCCGTACTGGACCCTGCTCGGCCTCGA
TGGCGGCCAGGAACAGGCGCTGATCAGCGAGGACGGTGCGCTGGAGCCGGCCAAGGGCAG
CTTCAGCATCGAGCCGTTCATCCGCCTCGACGGCAAGCTGCTGGACTGGTCGAAGGTGGC
CACGACCCAGTCGCTGCAGGACCACTATCTTCCGATCGCCAACGTCGACTGGGTGCACGA
GAAGGCCGGCCTGGCGGTGACCAGCTTCGTGCAGGGCACGCCGGAGCGCGCGCAGTTGAT
CGGCCGCTACCGGCTGAGCAATCCGGACAAGGTGGCGCACGAGTACACCCTGGCGCTGGC
GATCCGCCCCTGGCAGGTCAACCCGCCGACCCAGTTCCTCAACACCGTCGGCGGCTTCAG
CCGCATCGATGCGCTGGACGTGGGCGAACAGCTGGTACGCATCAACGGCGAGCCGCGCAT
CTATCCACTGCAGGTGCCCGATGCCCGTTTCGCCAGCACGTTCGATGGCAAGCTCGATGC
GATGCATCTTGCGTCCGGAAAATATCCGGCCACTACGGCAGTGAAGGACAGTACCGGCAT
GGCGTCCGGTGCGCTGCTGTATACGATCAAGCTGGAACCCGGGCAGAGCCGCGAAGTGGC
AGTGGTGCTGCCGCAGACCGGGAGCTGGGCGCCGCAGGCGCTGGACGTGGCCAAGGCGCA
GGCGCAGGTGGCCGAACAGTGGCGGCACGCGCTGGGCGTGGTCTCGCTGCAGGTGCCGGC
GGCAGGCCAGGCCCTGGTCGACACCCTGCGCACCGCCGTGGCGCACATGCTGATCTCCCG
GGTCGGCCCGCGCCTGCAGCCGGGCACGCGCTCGTACGCGCGCAGCTGGATCCGCGACGG
CGCGATGATTTCCGAAGGCCTGCTGCGCATGGGGCGCAGCGATGCCGTGCGTGACTACAT
CAACTGGTATGCGCCTTACCAGTTCGAGAACGGCAAGGTGCCGTGCTGTGTCGATGCGCG
CGGCAGCGACCCGGTGCCGGAGAATGACAGCCACGGTGAGCTGATCTACAGCATCGCCGA
ATATGGGCGCTATACCGGCGACAGCACCTTCGCCGAGCTGATGTGGCCGCACGTGCAGGG
CGCCTACAGCTACATGGAGCAGCTGCGTGCCAGCGAGCGTACCGAAGAGAACCGTGCGCG
CAATCCGGCGTTCTACGGGATGATGCCGGCCTCGATCAGCCACGAAGGCTATTCGGCCAA
GCCGATGCATTCGTACTGGGATAATTTCTGGGCGTTGCGCGGCTACAAGGACGCAGCATC
GCTGGCGGCCCAGCTGGGCAAGGTCGAAGCGATGCAGATCGCCGAGTCGCGTGACCAGTT
CCGTGATGATCTGCAGGCGTCACTGCTGTCGGCGATGCAGCAGCACAACATCGACTACCT
GCCGGGCTCGGCCGAGCTGGGCGATTTCGACGCGACCTCGACCACCATCGCGCTGGCGCC
GGGCGGCGAGCAGGGCCGGCTGCCGCAGCAGGCGTTGGAGGCGACCTTCGAGCGCTACTG
GAAGGAATTCGTGGCCCGCCGCGATGGCAAGCGCGAGTGGAAGGACTACACGCCGTACGA
GTGGCGCAACGTGGCCGCCTTCGTTCGCCTGGGCTGGCGCGATCGCGCCTGGCAGGCGAC
CGAGTTCTTCTTCAAGGACCGTGCGCCGCAGACCTGGAACCAGTGGGCCGAAGTGGTCTC
GCGCACGCCGCGCAAGCCGTTCTTCGTCGGTGACCTGCCGCATGCCTGGGTCGCCTCGGA
CTTCGTGCGCTCGGCCCTGGACATGTTCGCCTACAGTCGTGACATGGACGATGCGCTGGT
GTTGGCCGCCGGCATCCCGACGGCCTGGCTGCAGGGCGAGGGCATCGCCGTGCAGGGCCT
TCGCACGCCGCAGGGCCAGCTCAATTACCGCCTGCAGCGCAGCGACAAGCAGCTGGTGCT
GGAGGTGCAGCCGGGCCTGGTGCCACCGGTCGGTGGCGTGGTGTTGCCGTGGCCGTACGC
CGGTGATCCGGGCGAGGCGACCATCAACGGCGAAGCGGCCGAATGGATCAACAAGGAACT
GCACGTGCACCAGCTGCCGGCACGGGTCGAGATCGATGTACCGGGCGCGGTGCGCCGCGC
CGAGCGCAAGGGGCAGTAACGATGAAGCACCAAGGGGAGGGAGCGCGTGCGACGGTGCGC
GCCCTGGGGCTGGCCATTGCATTGGCATTGCCAGGGCTGACGCTGGCGGCGGTGCCGCAG
GTCGCATCGCCAGCGGTGGACATCGCCAGCGCGCCAGGCATGAGCATGGTCACCTTCAAC
CTCCATCATGACCGCGAAGACTGGCCAAGCCGCCGCCGTACCATCCTGGCCGAACTCAAG
CGCTTGCAGCCCGATGCCATCGCGCTGCAGGAGGTGATCCAGCGCCGCAACGTGCGCAAC
CAGGCGCAGTGGCTGGCCAGCCAGCTCGGCTACAAGTACGTATTCGTGTCCACCGATCCG
GTGGGTGCGCCGAAGCGTTACGGCAATGCGTTGCTGACCCGGCGGCCGATCTTCGCCCAG
GGGGACCATCTGCTGCTGCCATTGGACGACTACCGCACGGTGGCCCACCTGCGCATCGAC
GTCGACGGCACGCCGGTGAACGTCTACGCCACGCATCTCAACGAGCGCAACGACGAGAGT
GGTCAGCGCATCCGCCGTACCCAGGTCGAGGACCTGCTGCGCTTCATCACCGCTACCTCG
GCCGGCGCGCCGGTGGTGATCGCGGGCGACTTCAATGCGCTGGTGGACGCAGGTGACCTG
AGCGAGCTGCGCAGCCATTACGGCGACAGCTATGGCAGCGTGCACGTCAACACCGACCTG
GCCGGGGTCAGCACCTTGAACCGGCACTATTACCAGGCACCTTCGCGTATCGACCACATC
TTCTTCCAGCAGGACCGGATGGTCGCGCGCGAAGCGAAGCTCCTGTTCGACCAGCCCGAT
GACAGCGGTCGCTGGGCCTCGGACCACTACGGCGTGTGGACCCGGTTGCAGTTCGCGCCG
ACGCGCTGATGTCCTGGTAGGTGCCAACCTTGGTTGGCACGGACGTCCGCGTTCGCTCGA
ACAACGGCGCCAACCAAGGTTGGCCTCTACCAGAGCGCTGCACGCGCCCGGCGCACAAAC
AGAAACGGCGGGGATCATCGATCCCCGCCGTTCCTTTTCACGCGACCAGATCGCGATCAG
TTCGCCGGCGGTGTGCGCTTGGCGGCGTCTTCGTCTTCTTCGTCGGCCTTGGCTTCGGCC
GCCTGGGCGGCGGCATCGGTGTGACCATCGGCGACCGGATCGATCGACGGCGTCACCACC
GCATCGGCGACCGGGGCCGCAGCTTCCACCGGTGCGGCTTCAACTGCCACCGGAGCGACT
GGCTGTTCGGCGACCGGTGCGGTCTCGACAACCGGCTTGGCTTCAACCGCGGGAGCGGCC
TCCACCACCGGGGCGGCCTCAACGGCCAGCGGCTCGGCTTCAGCCACCGGGGACGCTGCA
ACAACCTCCGGCTTCGATTCCACGACCGGAGCAGCCTCGACCACGACCGGCTTCACTTCG
ACCACCGGAGTGGCTTCAACGGCCGGGGCAGCCTCAACCACGACCGGCTTGGCTTCGACC
GCCGGTGCTGCAGCCACCAGCGGCTGGGCCGGGGTCGCCGCGTCGATGGCATCGAGCATG
CTGGTCTGCACCGGCGAAGATGCCGGTTCGGCCTTGGCCACGGTATTGATCGGGGCCTGT
ACCTCGGCCACCACCGGTGCAGCGGCATCGACCACGGCGCTGCTCACCACCGCGACCGGC
GCGGCGACAACAGCGGCGGCGGCACGGACCGGCTTTCCGGATTCGGCAGCGGTCGGTTCG
ACTTCGTCATCGAAATCGAATTCCGGTTGCGAACGGGCCGGCTGCGCAGCGGCGACCGGA
GTGGTCCCGGCGACGCTGTCGTTGCTCTGCTCGGCGACATCAGCGGCATCGGTGTCATCA
CTGTCGTCCGCGTCGTCCTGATCATCGCCCAGGCCATCGCCGCCGGCAGCGTTCTCGGCG
CCACCACGACGGCGGCGACGGCCACCACGACGGCCACGGCGGCGGCGGGTCGCGCCTTCA
CCGGCCTGCTCGCCGTTGGCGTCGACAGCAGCCTCTTCACCGGTCACGGCAATCGCCTCG
GCCCCGTTGCCGGCGTTGGCAGTGGTGTCGGCCGGTGCAGTGGCTTCCGCCGGAGCGGAG
GCGGCCGGCGCAACCGGCGCCACCGGCGCAGTGGCTTCCTGAGCGGTCACCCCATTGGCG
GCGACCGCCGTGGCGGCCACGGCGGCAGCCGCGGTCACGGCCTCGGCCGGTGCCTCGGCG
GTGCTGCGCTGCGGCTTCTCGGCCGGCTTGTCACCGTCCTGCGGCTGGCGCGGCTGCTTG
GGCTGCTTCAGCTTCGGCTGCTGCTGGTTCTGGTTCTGGCCCTGCTGCTCGTTGCGCGGC
TTGTTCTGCTGATGCGGCTGCTGGCCGTCCTTCTGCTGAGGCTCCTTCTGCCTGCCCTGC
TGCGGCTGCTGCTGGGCATTGCCGTTGTTGCCGTTGCGGCCGTCCTTGCGCTGCTCACCG
CGCTCCTTGCGGTTGCCGCCATCCTTCTGCTGCTGAGCGTTGCCGTTGCCACGGTTGTCG
TCGCGGCGATCCTTGCGGTCCTTGTTGCGATCCTTGTTGCGGTCCTTGCGGCCGCCGTCC
TGCTGCTGGCGGGCAACAGGAGCCGCCGGTGCCGGTGCCGGCGCCGGTTCGCCACCGAAC
ACGCGCTTGAGCCAACCGATCACGCCGCCGCTCGGGGCCGCTGCAACCGGCGCTGCCACG
ACCGGGGCCGGTGCCGCTGCGGCCGGCTCCACTTCCTCGCGCACCGGGGCGGGGGAGGTG
TGCTTGACCTGGGTCACCGCCGGCGGCGGGATGTTCAGCTGGCCCTTGGTCAGGGCATGC
ACCGGCAGCTTGCGCGGGGTGCCGCGCTGGTAACTGGGCTTGTTGCTCTCTTCACCCAGC
TCGTTCTCGCGCAGGCGGGTGACGGTGTAGTGCGGGGTGTGCAGCTGCTCGTCGGCGACG
ATCACGATCGGCGCCTCGTGGCGCTGCTCGATCTCGCGCAGGGCACTGCGCTTTTCGTTC
AGCAGGTAATTGGCGATCTCCACCGGCGCCTGGACCAGCACCTGCCCGGTGTTTTCCTTC
ATCGCATGCTCTTCGGCAACGCGGATGATCGACAGCGACAGCGACTCAACGCTGCGCATG
CGGCCGTGGCCGTCGCAACGCGGGCAGACGATCTGGCTGGATTCACCCAGACTCGGGCGC
AGGCGCTGGCGGCTCATTTCCAGCAGGCCGAAGCGCGAGATGCGGCCAACCTGGACGCGC
GCACGGTCGTACTTCAGCGCGTTGGCCAGGCGGTTCTCGACCTCGCGCTGGTGCTTGTTG
GAGGCCATGTCGATGAAGTCGATCACCACCAGGCCGCCCAGGTCGCGCAGGCGCAGCTGG
CGGGCCACTTCCTCGGCCGCTTCCAGGTTGGTCTGGAACGCGGTGTCCTCGATGTCGCTG
CCCTTGGTGGCGCGCGAGGAATTGACGTCGACCGCGGTCAGCGCTTCGGTCTGGTCGACC
ACGATCGAGCCGCCCGACGGCAGGCGCACGTTGCGCTCGTAGGCGCCCTCGATCTGCGAC
TCGATCTGGAAGCGGTTGAACAGCGGGATGTCGTCCTTGTAATGCTTGAGCTTGCGCAGG
GTCTGCGGCATCACCTGCTGCATGAACTCGCGGGCGTGCTCGTACATCTCCTCGGTGTCC
ACCAGGATCTCGCCGATGTCGGCGCGCAGGTAGTCACGCAGGGCGCGCACGATCAGGCGC
GATTCCTGGTAGATCAGGAACGGAGCCGGCTTGCTCAGTGCGGCTTCGGCGATGGCGCGC
CAGACATTGAGCAGGTAGTCCAGGTCCCACTGCAGCTCTTCCGCATCGCGGCCGACGCCG
GCGGTACGGATGATCACGCCCATGTCGTCGGGAATGTTCAGCTTGTCCAGGGCGTCCTTC
AGCGCGGCCCGGTCTTCGCCCTCGATGCGACGGGAAACGCCGCCGGCGCTGGGCGAGTTC
GGCATCAGCACCATGTAGCGGCCGGCCAGCGAGATGAACGTGGTCAGGGCGGCGCCCTTG
TTGCCACGCTCTTCCTTGTCGACCTGGACGACGATCTCCTGGCCTTCCTTCAGCAGCTCG
CGGATGCCGGCCTTGTTGTGGTCGACACCGGCCTGGAAGTAGTCGCGGGAGATTTCCTTC
AGCGGCAGGAAGCCATGGCGGCCACCGCCGTACTCGACGAAGGCGGCTTCCAGCGAGGGC
TCGATGCGGAAGATCCGGCCCTTGTAGATGTTGGACTTCTTCTGTTCCTTCGACGGCTGT
TCGATGTCGATGTCATACAACGACTGGCCATCCACGATGGCAACACGCAGCTCTTCAGCC
TGCGTGGCGTTGATCAGCATTCGCTTCATTGTTGCGTTCCTCGCAAGCGGCTACCGCGCG
GAACGCCATGGGGTTTCGCCTCTGGACACGGTTCGCCGCCCATTCGCGCAAGCGCGGGGA
GGGCGGCTTGGGTTTCCAGCGCTACGACACCACGGCAGGCCGCGGGAGCGCTTCACTCTT
ATGGGTTTTGGGGTGTTACAGGCCGCAGGCAGCTGTCAGCCAGGCTGGAGCGCCACGCGG
GACATGTTCAGCACGGTTGCGTGTCAGGCATCCGGCGATGGCCGGGAAGGCCGGTGAGCC
GCTAACATGGCCGCCCCGCGGGCGGTGGTCGCGCACTGTGCCGGATTCGTCGGAAGCTGG
GCTTCTGGCCCTGAGTAACTTCCAACGAAATCAATCCCTTATCTCGCCCCCCGAGTGTAA
CAGAATAAACAGCCTGATGACCGTCCAAGACCCCACCAAACCCGCTGGCGACAAGCCTTC
CGTGCGCATGATCACCGTTCCCGCCGACCGCGCCGGCCAGCGCCTGGACAACTTCCTGCT
CGGCCAGCTGAAGGGCGCCCCGCGCAGCCTGGTCTACAAGCTGGTGCGCAGTGGCCAGGT
TCGGGTGAACGGTGGCCGCGCCAAGGCCGAACGCAAGCTCGAGGCCGGTGACGAGGTGCG
CGTGCCGCCGGTCCGTCTCACTGAGGAAGGAGACAAGGCCGGTCCGCCGGAGGCGTTCAT
GCGCCGCCTGGAGCAGGCCATCGTCTTCGAGGACGCCCGCCTGCTGGCCCTGAACAAGCC
GACCGGCGTGGCCAGCCACGGCGGCAGCGGCATCAGCTTCGGCGCCATCGAGACCCTGCG
CGCGCTGCGCCCGGGGCAGACCCTGGAGCTGGTCCACCGGTTGGATCGCGACACCTCCGG
CCTGCTGATCGTGGCCAAGAAGCGCTCGGCGCTGAGCGAACTGCAGGCCTTGCTGCGTGA
AGACCACGGCGCCGGCATCCGCAAGCGCTACCTGACCCTGCTGGCCGGGCGCATGCCCGA
CGGCGTGATGACGGTCGACGCCCCGCTGCACGTGGGCCTGCGCCAGGGCGGCGAGCGCCA
TGTGCAGGTCAATGCGATCGGCAAGGAATCGATCAGCCACTTCCGGGTGCTGGAACGCCG
CGGTGGCCATTCGTACTGCGAAGTCCGCATCGAGACCGGCCGCACCCACCAGATCCGCGT
GCACGCCCAGCATCTGGGGCATCCGGTGGCCGGTGACGACAAATACGGCGATCCAGCGGT
CAACAAGCGGCTTCGTGAGCAGATCGGGCTGAAGCGCTTGTTCCTGCATGCGGCCTCGCT
GGAGTTCGCGCTGGATGACGGCAAGAGCCCATACGTATTGAACGCGCCGCTGGCGGATGA
GCTGGTCGAGGCGCTGGACCGGCTGAAGTAAGGATCTCCCGTAGCGTCGAGTCACGCTCG
ACTGCGCCTCGGTCGGGCCGCGCGGAAAGCCAGTCGAGCATGGCTGGACTCTACAGGGCG
AGCCGGGAACCCCTCACCACTTGAACAGCACCAGGCTGATCGCCAGCGTGCCCATGCCGG
CCACCAGTCCGTAAACCGTCTCGTGGCCCTTGGCATAGCGCTTGGCCGCCGGCAGCAGCT
CATCCAGCGCCAGGAACACCATCACGCCGGCGATCAGGCCGAACACCCAGCCGAACGTGG
CGTGCGACAGCGATCCTGACAGCAGCCAGTAGCCAAGCGCCGCGCCCACGGGCTCGGCCA
AGCCCGACAGCAGGCTGGCACTGAACGCGTAGAACTTGTTCTGGGTGGCGAAGTACACCG
GCACCGCGATCGCGATGCCCTCGGGAATGTTGTGGATGGCGATGGCGAAGGCCAGTGGCA
TGCCCACCGATGGGCTTTCCAGCGTGGCGAAGAAGGTCGCCAGCCCTTCCGGGAAATTGT
GTGCGGTGATCGCAACCGAGGTCAGCAGCGCGACCCGCTTCAGGTACTCGCGGCTGTTCT
CGCGGAACGCAGGGTCCTGTTTGTCCAGGCTGTCATGCGGATTGGGAATGAAGTGGTCGA
TCAGTACGATCACGATCACGCCCAGCAGGAAGGCCAGGGTGCCGTAGGTGAAGCCGGTGC
GCTCGCCATACGCCAGTGCAAACGACGCAATGGACTTGTTGAGGATCTCCGACAGCGACA
CATAGACCATCGCGCCACCGGCAAAGGCCAGACCGAACGCCAGCAGGCGCGGGCTGGGGC
GGCGCGAGAACAGCACCAGCAGGCTGCCGATCGCGGTGGCCAGGCCTGCGGCAAGCGTGA
CCGCCAGTGCGATCCAGATGTTTTCAGGGGGAATCTGCAGCATCAACCCACGCGATCCTG
GTCAACAGACAGCCGCCCCGGGCAGGGCCGGGGCGGCGAGGGCGAGGCGGGCGTCGGCAG
GCCCCGTCGGGGGGCGCGCGATCAGCCGCCGCGGCGCAGGCGTTCTTCGATGGCGAAGCA
CTGGTCCGGCTTCGGCTGTGGCGGGTTGAAGCTGACAGGAACCTGGATGGTGGCCGGCAC
CGGTTGGCCGTTACGGGTGGCGGCCTTGAACTGCCAGCCCTGCACGGCGGTCTTGGCCAG
TTCGTCCAGCTGCGGGTTGCCCGCCTCGGTCAACAGCGCAACCTCGCTCGGCTTGCCGTC
GGTGCCGATGGTCACCTTGAAGGTGCTGGTGCCACCCACGCCCATGCAGGCCAGTTCCAG
CGGGTACTGCGGCGGCGGCGTCTTCACCGCGGCCACTTCGGTCGGCGGCGGTGGTGGCGG
TGACGGCGGTTCGGACGCGCCACAGCCGGCCAGGCCGGTCGCAGCGATCAGGGACAGGCT
CAGCAAACGTACGTTCATGGCAGTTGCTCCGTCAGGGCCGAAGTCTTGGCCGCGCAGATG
AAGTCGTTCTCGCTCAGCCCGCCCACATCGTGGGTGGAGAAGCGCACGACCGCGCGGTCG
TAGTGCACGCCCAGGTCCGGGTGGTGGTCCTCGCGGTGGGCGATCCAGGCCAGCGCGTTC
ACGAAGGCCATGGTGGCGTAGTAATCCTTGAAGCGGAAGGTACGCGACAGGGCCTGGTCA
CCCTCGCTCAGCTCCCAGCCGGGAACCTGCGGCAGCAGTTCGGCCAGGCGGGCCTCGCCG
AGCTTGTGGTCGCTGCCTTTGCGCGGCACGCAACGGGCCTGGGCCAGTGGAATCAGGTCG
GCCATGGGAATCTCCACCTCGTGTTGACTGAACAATGCGCCGGACGGTGTATAAACCGAA
TGAGCGGCTGACGCTTACTTGGCTAGAATAGCCTGATGATCCAGATCTCCGACACTGCCC
AGACCCATTTCCGCAAGTTGATCGAACGCGAGGGCGTGCCCGGCATGGGCGTGCGCCTGA
GCGCGGTCGACCCCGGTACGCCGCGCGCCGATGCCCGGCTGGAATTCGCCGAACCGACCG
ACCTGCTCGGTGACGAGTGGGCGGTGGACTGCGATGGTTTCACCCTCTATGTCGACGCCG
GCAGCGTTGGCTGGCTCGATGGCGCCGAGATCGACATCGTCGCCGGCACCGCCGGTGCCC
AGCAGCTGACCATCAAGGCGCCGCGCATCAAGGGCGAAGCGCCGGGTGATGCGGCCTCGC
TGGTCGAACGCGTGCACTGGGTGGTGGAGAACGAAGTCAATCCGCAGCTGGCCTCGCATG
GCGGCAAGGTGGCCGTGCAGGAAGTCTCGTCCGACGGCGTGGTGCTGCTGCGCTTCGGTG
GTGGCTGCCAGGGCTGCGGCATGGCCGATGTGACGCTCAAGCAGGGCATCGAAAAAACCC
TGATGGGCCGCGTGCCGGGCGTGACCGCCGTGCGTGACGCGACCGATCATGACAGCGGCC
ACGCGCCTTACATTCCGCGCGGCAACGTCGCCTGATCGCTGACGCGTGCCTCTGACCCGG
GCCGAGCAACTCATTGATCTGCTGCTGGCGCGCCAGCAGCCCCGCGCCGTCCTCGAAAAG
TCCACGCGTCTGCCCTATGGCTGGGCGCTGTGGCTGCGCTCGCTGGGGCCACTGCCGCGG
CCGTTCCATGCCCGCGAGGTGATCGCAGTTTTCCTGCCGCGCCCGCTGCCGGGCCCGCCA
GGCCAGTCGCCGCGGCTGTCGCCGTGGCAGGCGCTGCGCCGATTGTTCTGGCAGGACTGG
GACGCCGCGCCGCGCGACCAGCGCTGGATGCGCTGGACCTCGGCACTGGTCAGTGCACTG
CTGCACCTGCTGTTCTTCGTGCTGTTGCTGTGGGTGGCGGTGATCCGTACCAGCGCGCCG
GACGAAGAGGGCACCGAGGGCGAGCGCGTGCAGGTGGAGTTCGTCGGCCGCGCGTCGCAG
GAAGGCGGTGGCGATCAGCCGGGCGCCGAAGCGGCTGCGGCTGCGGCGGCAGGTCGGGTT
GCGCCGGGCCAGGAGGCGGGCGCTGCCTCGGCCCCTGCGCCACGTCCGGTGGCTGCCGAA
ACCACCGCCTCATCCCCGGCATCCGCGCCGACCGCCAGCGTTCCACCACCGCCGGCCGAC
GCCGAGCCGGCGCCGGTGGCCGCGCCGCCGCCTTCGCCCGTCCAGGCCACCGAAGTGGCG
CAGGCCAGCACGGATTTCGTGGTGCCGCCGGTCAGTGTGCCGCGCACCGAAGTCAGCGTC
GTGCCGCGTGACAGCACACCCGCCGTGCGCGAGCGCAGCGTGCAGCCGGTGCAGGCGCCG
CCGACACCAAGCCCGGTGCGTACCCCGGAACTGGCCGTGCGCACGCCGCAGGTGCGTGAC
ATCCAGGTGCGCGAACGCGAAGTCAGTACGGTCGACGCGCCGGTCGCTCCCCAACCGCTG
CGCAGCGCGGAAGTGCAGGTGCGCGTGCCGCAGCAGGACGTGCAGGTGCGCGAACGTGAA
GTGCAGGCCGTGGCCGATCCGCAGGTGCGGATGGCGGCGGTGGCCGGGCGTGAGCCCGCC
GTACGCGCGCCCACTGGCCGCGACGTGCAGGTGCGGGAACGTGAAGTGGCCTCGGCACCG
GTGGCAGCACCGGCATCCTCCAGTGGCAGTGCCACGGCGACGCCTGCGACTGCGGCCCAG
GGCAGCGCGACGCAGGCGAGCAGCAGCGCGCGTCCGTCAGCATCCAGCAGCACACCCGCA
AACGCGGGAGCGCGCCCGGCGCCTGATCCAGGCAACTGGGCGATGCCTGCCAAGGGCGAT
GACTGGGGGTCTTCCAGCCGCAACCGCGACGGCAGCAGCAACGGTACCCGCCAGGCCAGT
ACCGCCGGCAAGGGCAGCGGCCTGTTCAATGCCGATGGCAGCGTGCGCGTGCCTGGCCAG
GAGGGCGATGGCCATGCCGCGCGCGGTGCGCCCGGCGGTGCCAACGACGGCTGGAGCAAG
GAGCGCATTGCGCAGTCCGGCACCTGGCTGAAGCGCCCGCCGTACGACTACACGCCGACC
TCGTTCGACAAATACTGGGTGCCGCAGGAATCGCTGCTGGCCGAATGGGTGCGCAAGGGC
GTCAAGGCGATGGAGATTCCATTGCCGGGCACCAACACAAGGATCTCCTGCGTCATTTCG
ATCCTGCAGGCCGGTGGCGGCTGTGGCCTGACCAACCCCAACATGCAGGACCAGCCGGCC
GTGGCACGACCGCCGCCGGACATCCCGTTCAAGAAGGAACTGCAGGAAGACAACGGGAGC
CGCTAGGCAGGGGGCCGCGCCGACGTGCTGGCCGGCCCGCGCTTTGGCCTCTGCCAAGGC
GTCAGTGCATGCCGGCCAAGGCAGTGACCTTACGCGCTCTGCGACAGGAACACCCAGAAC
GGTACGTCGCGGCCGACCCAGTCACGGCTGGTCTCGTCCATCACGTCCAGCAGGGTGTCG
AAGTCCTTCTGCGGACCGGCGCGCAGCGCGTCCACGTCGGCCAGGAACAGCGCGTAGCCA
TTGGCCGGCAGCCATTGCAGGTCGCGCAGGTTGTCCGACAGCGCATCCCAGTTGCCGCCG
AAACCGGCCGGGAAATCCAGCTGTGCGGCCAAACGGGCGAGCAGGGTGCGCTTGTCCGCG
ACGCCCTCCAGATCGATGCGGATCACTTTCAGGCCGGCATCGCGCATCGCCGCGGCCAGT
GCGCCGATGTCGTCGCTGTCGATGGCGTAGACGCCGGCGTTGTTGATGTCATGCAGGCCA
AGGCCGAAATCATCGTGGCTCATCACTGCGCTCCCTGGGCCGGTACGGTGAAGCTGCGGA
ATGACGCGTAATGGTCGTCGGTGTAGTACCACGCTTCCGGCGGATCGCCGCCGGTGACGA
TGCGACGCGTGCCACGCGTACGCGCGCCAGGGGTGTCGACGGTGTATTCGCGGTAGTAGC
CGCGCGCGCGCTGCGGCAGTTGCTGCTCGCGGTTGCCGAAGGTACTGCCGTCCTGGCGGT
GCGGGAATGGACCGCCACGCTGGATCAGGGCGATGGTCGCGCGCGCTTCGGCGGGCAGGA
ACGCGGGAAGTCCGCTGTCCTTGCCGGGCGAGGCGGTGGCCGGCGCGCGCGCGACAGGCG
TGCCCTGCAGGTCGGGCGCGAACTGCGGCGCTGGCGGCCTTTGCAGGAAATGGTTGGCGA
CCAGGCCGAGCAGCAGCAGGGCGATGGCGGTGATCAGCAGCCGGGGGTTGCGCATGGGCA
GGGGCGGGCGAGGGTAGTACACGCACTGTAGCGCCTGTGCGCTGCACGGTGCATGAGGAG
AGCGCTGCGTCACTGCTGCGTAACAATTGCCGTCGTGCTCACTGGCAGGACGCAATTTCC
TTTACATCCCCCTTGGTAATCTGGCGGTCTGTCCCCATCATTCACCGCGCACCGCCCGAC
ATCGTCGGGTGCCCTCGCAATCAGGAGATGCATCATGGCCTACACCCTGCCCAAGCTGTC
CTACGCCTACGACGCGCTGGAACCGCATATCGATGCGGCGACGATGGAAATCCATCACAC
CAAGCATCACCAGACCTACATCAACAACGTCAACGCGGCGCTGGAAGGCACCGAGTACGC
TGACCTGCCGGTCGAAGAGCTGGTGAAGAAGCTCAAGTCGCTACCGGAGAACCTGCAGGG
CCCGGTGCGCAACAACGGTGGTGGCCATGCCAACCACTCGCTGTTCTGGACCGTGATGGC
CCCCAATGCCGGCGGCAACCCGGTGGGCGACGTGGCCAAGGCCATCGACAAGGACCTGGG
CGGTTTCGACAAGTTCAAGGATGCCTTCACCAAGGCCGCGCTGACCCGTTTCGGCAGTGG
CTGGGCGTGGCTGAGCGTGACCCCGGACAAGAAGGTCGTGGTCGAGAGCACCGGCAACCA
GGACAGCCCGCTGATGGAAGGCAACACCCCCATCCTCGGCCTGGACGTGTGGGAACACGC
GTACTACCTGAAGTATCAGAACCGCCGCCCGGAATACATCGGCGCGTTCTTCAACGTCAT
CGACTGGAACGAAGTCGAGCGCCGTTACCAGGAAGCGATCGCCTGATCGCGTGACGGGAT
GACATGAGAAGGCCGGGGGAGACCCCGGCCTTTTCTGTTGCAGCAGTCGTTCGATAGTGC
CGGCCGCAGGCCGGCAACCGTGCAGTACCGGGGGAGCCGGCCAGCGGCCGGCACTACCTA
TTCCGCAGTGGCCGTATCGCCCTGCAGGCGCAGGGTCGCCATCACACCCAGACGCAGGCC
GGGCAGGTCGCCGTCGGCCGGCAGCAGGATCGGCTGCTGGCGGATGCCGCCGAAATGCTT
GACCTGGAACAGCACATCCAGGCCGTGGCCGCTGCTGCCGCCCCCACTGGCCGCCGGCGC
CTCGGCACGGCCGCCGGGATTGCGCCGGGCCGGCTGGAACCCCGGCGTGCTGCGCACCAG
TTCCACCGTGCTGGCCGAGAAATCGCCGGCAATCAGGCTCGGCATGCCTTCGGCGGTGGC
GCCGATCCAGGTCATCAGGTCGCTGGTCTGGTGCTGGCGGGCGCTAGCCTCGTCCGGGTC
CGGGCGCAGCCGCGCCACATAGATGTTGACCAGCGCCTCGCCCAGCCTCAGCCGCATCAT
GCCGGCCGCGCTGAAGGTGCCGGGAGGATGCAGCAGGGTCACGCCGTCCTCGCTGACCGG
CAGCCGGGTCAGCATGGCGTTGCCATGCCGCAGCGGCTGGCTGGGCGGATCGGCGGTAAC
GAAGTCGCAGCTGTAGCGCAGCCGGCTGGCCAGCCAGCAGGCCGGGTTGCGGCCCTGCTG
CTGCAGCACCTGCTGCACCGAGATCACGTCCGGCTGCAGCTCGGTCAGCAGCTGTGCGAC
CTGCTCGCGGCGCTGCTTCCATTGCGCGTCATCGCGGCTGGGCAGCTCCAGCGCGGCGAC
CGTCAGCTGCCTGGGGTCGCTCTCGCTGGCAACGGCGGCCGGCGCCTGTGGTCGTGCCTG
CGCCTGCAACGCCAGCAACAGCGCAAGGCAGCTGAGCAGGAGGCGGGCGTGGGCGAGGGG
GCGCATAACGATAAGTTTACGCTTTTGTCGTGCAGGTGCCGTGACTTCCGGCAGGGCCTG
CACTGCCTGCCATGGATTGGCACCGTTGTCATGCAGCCCTGCAGCGTGCTTCGCAAGCCC
CGGTTCCGGTAACCTTGCGCCTTTCGCTTTGCAGGAATGCCTTACAGGATGAGCCACGAC
GCAGTCGCCCCCATCGCCGGCCAGGGAAAGATGCCGCGCCAGATTCCGTACATCATCGGC
AATGAGGCCTGCGAGCGGTTCAGTTTCTACGGGATGCGCAACATCCTGGTGCAGTTCCTG
ATCACCTCGCTGCTGCTGCAGGAAATCACTGCCGAAGGCCGTGCCGGTGAAGCCAAGGAC
ATCATGCACAGCTTCATGATCGGCGTGTATTTCTTCCCGCTGCTCGGTGGCTGGCTGGCC
GACCGGTTCTTCGGCAAGTACCACACCATCCTCTGGTTCAGCCTGGTCTACTGCGCCGGC
CACCTGTGCCTGGCGCTGTTCGAGAACAGCCGCGAGGGCTTCTTCCTCGGCCTGGGCCTG
ATCGCGCTCGGTGCCGGCGGCATCAAGCCGCTGGTGGCCTCGTTCATGGGCGACCAGTTC
GACCAGAGCAACAAGCACCTGGCCAAGATCGTCTTCGACGCCTTCTACTGGATCATCAAC
TTCGGCTCGCTGTTCGCCTCGCTGCTGATCCCGCTGGTGCTGAAGAACTGGGGCCCGCAG
TGGGCGTTCGGCATCCCGGGCATCCTGATGTTCATCGCTACCTTCGTGTTCTGGCTGGGC
CGCAGGCGCTACGTGCTGGTGCCGCTGCCGCCGAAGGACCCGCATTCGTTCGCCAACGTG
GTGCGTACCGCGCTGACCACGCGCGTGGCTGGCCAGGGCCGTCCGGGCCTGGTGATCGCC
GTGCTTGGCCTGGCGCTGGCGGTGGCCTCGTTCGGCCTGGTCGGTTCGCTGGGCATCGTG
ATCTGCCTGTGCCTGGCGCTGGTGGCCATCCTTGCCGGCATCGGTGGCGGCACCTGGCTG
CAGCTGGACCGCGCCCGTGGCCAGCATCCGGCCGAAGCCGTGGAAGGCGTGCGCTCGGTA
CTGCGCGTGCTGGTGATCTTCGCGCTGACCACGCCGTTCTTCTCGCTGTTCGACCAGAAG
GCCTCGACCTGGGTCCTGCAGGGCCAGCAGATGCAGATGCCAAGCTGGTTCACCGCCTCG
CAGATGCAGGCGCTGAACCCGCTGCTGGTGATGATCCTGATTCCGTTCAACAACCTGGTG
CTGTATCCGGCCCTGCGCCGCTTCGGCTTCGAACCGACCGCGCTGCGCCGCATGACCGCC
GGCATCGCCTTCAGTGGCCTGGCCTGGATCGTGGTGGGTGGCATCCAGGTGGTGATGGAC
GGCGGCAACGCCATGTCGATCTTCTGGCAGATGCTGCCGTACGCGCTGCTGACCTTCGGT
GAGGTGCTGGTCTCGGCCACCGGCCTGGAGTTCGCCTACAGCCAGGCACCGCAGGCGATG
AAGGGCGTGGTGATGAGCTTCTGGAACCTGACCACCACCATCGGCAACCTGTGGGTGCTG
CTGTCCAACGCGGCGGTGCGCAACGACACGGTCACCCACCAGATCGCGGGCACGGGCCTG
AGCGAGGCGGCGTTCCTGATGTTCTTCTTCGCCGGCTTCGCCTTCGTCGCGGCGTTGGCC
TTCGGTTGGTACGCGAAACGCTATCGTATGGTCGACAACTACCGTACCGCCTGAGCCTGA
CATGACCCCCGTCAATCTGCTGTTGATCGCCATCACCGCCATCCTGTCGTGGATGGCGTT
CAACAACCGCAAGCTGGCCGACCGCCTGATCCTGTGGCCGCCGGCCATCGACCGTCACCG
CCAGTACGACCGGCTGGTGACCTATGGCTTCATCCACGCCGACTGGTCGCACCTGATCTT
CAACATGATCACCCTGTTCTTCTTCGGGGGATTCATCGAGAGCGTGATGGTGCAGCTGAC
CGGCAGCTACCTGACCTACCCGGCGTTCTACATCGGCGCGCTGCTGGTCTCGATCCTGCC
CAGCTACCTGAAGAACCAGAAGAACCCGAACTACCTCAGCCTCGGGGCGTCCGGGGCGGT
ATCGGCGGTGCTGTTCGCCTTCATCCTGATCAAGCCGTGGTCGATCATCCTGGTGTTCTT
CATCCCGGCACCGGCGATCATCTATGCCGCGTTCTACGTCGGCTACAGCATCTGGATGGA
CAGGCGCGGTGGCGACCGCATCAACCACAGCGCGCACCTGGCAGGTGCGGCGTTTGGCGT
GATCTTCATGCTGGCCATGCAGCCGAGCATCTTCACCCACTTCCTGCGCGAACTCTCCAA
CCCGACCTTCCGCCTCGGCGGCGGTTGATGCGGGTAGCGGGGCGGATCGGGTCCGATCCG
CCCCGGCCGGGTCAGGCTGCGGTCTGCTGGCCGTAGGTATCCAGCAGGCGGGCGAACACT
TCCTCGCCGATGCGCTGGAAATCCTGATCCTCGGTCTGCCCTTCCACCGCCAGTTGCAGC
AGGCCCTCCAGCAGGGCGCGGTCGGTATCGGAATGGGAATTGCTGGCGTGCATGGGAGCC
TCCACGGTGGTGCGCATGGTCAACGGTCGCAAGGGTCGTGCCAGCCTGGCCGTACCCCTC
CATAGGCGATAGCGGCCGGCCCGCCTCCAGCTTGAGGGCGAAAACTGACGTGAATGGACT
GGACTTGCCCCTGTTCAGGCTTCACGCGATCATGGCGCCCGGCTGCGCACCATCCACGCA
GTCGCCGCAGGAGACAGTTCCATGGCTTCGGTCACGCCCCCCGGTCTGGCCTATGAGGTC
GAGCACGACCTGGCCAACCACCGCTTCACCGCACGTGTGCGCGGACAGCTGGCGGTGCTC
GATTACCAGATCAAGCGCAGGCGCATGGTCATCACCCATACCGAGGTGCCCGAGCCGATC
GCCGGCCGTGGCATCGCCGGTGAGCTGACCCGCGTGGCACTGCGTTTCGCCCGCGAGCAG
AAATACAAGGTGGTGCCGGCATGTTCCTACGCCGAAGCCTTCCTGCAGCGCCACGAGGAG
TACCACGACCTGCTCGTTGGCTGAACGCCAGCGGGTCACGCTTCAGCCATGGCAGGCGAT
GATGTACAAACATGAACAGGGGATCCCGATGAAGATTGGAAACAACCGGCCATTGCACGG
CAGCGTGTTGGCCGGCGTGGTGGGCGTGCTGTTGCTGGCCGGTTGCCAGCGTGAAAGCGA
GCCGGCACCGGCGACCGACGCGGCGCCCGCCGCCGAGGCGACGGCCGCGGGCGAAACGCC
GGCCACGGAAGCGCCGCTGGACCTGCGCGACGTGATCGAGAACAACGAGCGCGAAGTGGT
GGGCATCAGCTACCCGGCCGGTATCGACCGTTATCCGGGCCTGGCCCGCGCGCTGCAGAG
CTATGCCACGAGTGCGCGCAGCGACCTGCAGCAGGCGCTGGACGGGCTGGGCAACGACAA
GCCGACCATGCCCTACGAGCTGTCGCTGAGCTTCGAGAAGCTGCTTGAAACCCCGCAGCT
GGTGGTGGTCAGTGCCGACGGCAGCCGCTACACGGGTGGCGCCCACGGCGAACCGCTGGT
GGCGCGCTTCGTGTGGCTGCCGCAGCAGCAGCAGATGCTCAGCGCCGAAAAGCTTGTGGC
CGATGCCAAGGGCTGGAAGGCGATCAGCGATTTCGTCGCCGACCAGTTGCGCGAACGCGT
GGCCACCCGCCTCAGTGGCGAGGACATGGACCCGGCCCAGCTGCAGGAATCGCTGCGCAA
CGCATCGCGCATGATCGCCGACGGAACCGGCCCGCAGGCCGACAATTTCAGCCAGTTCCA
GCCACTGACCGACGACAAGGGGCAGATCACCGCGCTGCGCTTTGTTTTCCCGCCGTACCA
GGTGGGTCCATACTCGGACGGCACCCAGACCGCCGATGTACCGGCAGCGGTGCTGTTGCC
GCACGTGGCCAAGGACTACGTGGAGCTGTTCGCACGCGGTTGACCGCAGTCGAGGAGGTG
GCGTGGATACAGGGTTGCAGGAGCGGGTCGCCGGCCTGCTCCACGAAGCCGGGGTCCGCA
TCGGCGGCACCCAGCCACAGGACATCCAGGTGCATGACCCGCGCTTTTTCGCGCGGGTCA
TGGGCCACGGCTCGCTCGGCCTGGGCGAGAGCTACATGGAGGGGTGGTGGGATGCCAATG
TCCTGGATGAATTCCTCGTCCACCTGATGCAGGCGCACCTGGATGAACGGGTGCACGGCT
GGCGCGAAGTGGCAGACGCGCTGAAGGCGCGCCTGTTCAACCTGCAGGCGGGGCAGGGCA
GTTACGAAGTCGGTCGCCGCCATTACGACCTCGGCAATGATCTCTACCAGGCCATGCTCG
GCCAGCGCCTGGTCTACAGCTGTGGCTATTGGCGCAACGCCGACGACCTCGACGCCGCAC
AGGAGGCCAAGCTCGACCTGGTCTGCCGCAAGCTGGGCCTGCGCCCGGGCCAGCGCGTGC
TGGACATTGGCTGCGGTTGGGGCGAAGCCCTGAAGTTCGCCGCCGAGCGCTACGGTGTCA
GCGGCGTCGGCGTGACCATATCGCAGGAGCAGGCCGAGTTCGCGCGGCAGTTGTGCGCTG
GCCTGCCGATCGAAATCCGCCTGCAGGATTACCGTGAACTGGACGAACCATTCGATGCGA
TCTTCTCGATCGGCATGTTCGAGCACGTCGGTGACAAGAACTACGCCAGTTTCTTCGAAG
TGGCCAAGCGCTGCCTGTCGCCGCGCGGGTTGCTGCTGTTGCATACCATCGGCACCAATG
TCTCACGGCATCGCACCGATCCATGGATTGCACGCTACATCTTCCCCAACTCGATGCTGC
CGTCGGCGGTGCAGATCACCAAGGCGTTCGAAGGCCGTTTCGTGCTGGAGGACTGGCACA
ACTTCGGCACCGACTACGACCTGACCCTGCAGGCATGGCGGCGCAACGTGGAAGCAGCGT
GGCCGCGGCTGGATGCGCACTACGACGAGCACTTCCGGCGCATGTGGCGCTTCTACCTGG
CCGGGTCGATGGCCACCTTCCGCTGCCGGCACGCGCAGCTGTGGCAGCTGGTGCTGTCGC
CGGAAGGCGTGCCGGGTGGGTACGTGGCGCCGCGTTGATGGCGTGGCTGGGGTCGGAGCC
CTTTCCGTCGGAAAGGGATCCGACCCCGGGGTCAGATCCCTTTTCGCAGAAGAGGGCTCT
GACCCCGACCACAACAAAAAACCGCCCGGTCTCCCGGGCGGTTTTCGTTTCAGGCGACTG
CGCTGGCGATCAGTTGCCGGCGCCGGTCAGGCCACGCTTTTCCAGCAGCGGTTCGATCTG
CGGCTCGTGGCCGGCGAAATCGCGGAACAGCTGCATCGCGTCGACGCTGCCGCCCTTGGA
CAGCAGGGTGGCGCGGAAGTGGTCGCCGTTCTTGCGGCTCAGGCCGCCGTTGTCCTTGAA
CCACTTCTGGGTGTTGGCGTCGAGCACTTCCGACCAGATGTAGGCGTAGTAGCCGGCCGA
GTAGCCGCCCATGATGTGGCTGAAGTACGGGGTCTTGTAGCGCGGCGGAACCGGCGCGTA
GTAGATGCCGTCCTTCTCCAGCGCGGCGCGCTCGAACGCCATCACGTCCTTGGCCGCCGG
CACCTGGTCCGGGCCGATCTGGTGCCAGTTCTGGTCCAGCATCGCCGCCCCCAGGTATTC
GGTGGTGGCAAAGCCCTGGTTGAACTTCGATGCGGCAATCACCTTGTCCAGCAGGGCCTG
CGGCATCGCCGAACCATTCTGGTAGTGCTTGGCGTAGTTCTTCAGGATGACCGGGTTGTC
GGCCCACATCTCGTTCACCTGCGAGGGGAACTCGACGAAGTCGCGCGGCACCGAGGTGCC
CGAGAAGTACGGATACTTCACGTTGGAGAACATGCCGTGCAGGGCGTGGCCGAACTCGTG
GAAGGTGGTGTTCACCTCATCCCAGGTCAGCAGGGTCGGCTGGCCGGCCGGCGGCTTCGG
GATGTTCAGGTGATTGGCTACCACCGGCTTGAAGCCGGTCAGCTTGGACTGCGAGACGTA
GGAGTTCATCCACGCACCGCCACGCTTGGAGGCGCGTGCATACGGATCGAAGATGAAGAT
CGCCAGCTGGCTGCCATCGGCGTCGAACACGTCGTAGACGGTGACGTCATCGTGGTAGAC
CGGCAGGTCGGTGCGCTGCTTGAAGGTCAGGCCGAATTCCTGGCCGGCGGCGTAGAAGAC
GCCGTTCTCCAGCACGTTCTTCAGTTCGAAGTATGGCTTCAGCTGCGACTCGTCGAAGTT
GTACTTGGCCTGGCGCACCTTCTCGCTGTAGAAGGCCCAGTCCCACGGTTCCAGCTGGAA
GGTCGGCTTGCGCGCGGCCTTCTGCTCCTTGTCGATCATCGCCTGCAGGTCGGCGGCTTC
GCGCTTGGCATTGGCCACCGCGGCCGGAGCCAGCTTGCCGAGCATCGCGTTGACCGCTTC
GGGGGTCTTGGCGGTCTGGTTGGTCAGGTTGTAGGCGGCGAAGTTCGGGAAGCCCATCAG
CTTGGCCTTGTCGGCACGCAGCTGCATGATGCGCGAGACCAGCGCGGTGTTGTCGAACTC
ACCGCCGCGGCTGCCGCGGGTGGTCGAGGCTTCGTAGATCTTCTGGCGCAGGGCGCGGTT
GGCCAGGTTGGTCAGCGGCGGCTGGCCGGTGGTGTTGAGCAGGGTGATCACGTACTTGCC
TTCCAGGCCACGGGCCTTGGCGGCTTCGGCGGCGGCGGCGATCTGCTCCTTGGACAGGCC
AGCCAGCTCCTTGACGTCGTCGACAGTGATTGCCGAAGCGTTCACTTCCGACTGCACGTT
CTGGCTGAACTTGGTGCCCAGATTGGCCAGTTCGGCATTCATGTCCTTCAGCGTGGCCTT
GTCGGCCTCGGACAGCTTGGCGCCGGCGCGCACGTAATTGTCGTAGTACTTCTCGACCAG
GCGCACGCCTTCGGCGTCCAGGCCCAGCTGGCTGCGGGTGTCGTACAGCGCCTGGATGCG
GGCGAACAGCTTGCCGTTCAGCGCGATCGCATCGCTGTGCGCGGCAAACTTCGCCGAGTA
GTCGGCCTGCAGCTTCTTGCGGGTGTCGTTGGTATCGGCGCCGACCAGGCTGAAGAACAC
GGTGGTCGCACGGTCGAGGATGTCACCGCTCTTTTCCAGCGCGATGATGGTGTTGTCGAA
GGTCGGCTTGGCCTTGTTGTTGGCGATCGCCTCCACTTCCTTCAGCTGCTGCGCCATGCC
GGCGTCGAAGGCCGGTGCGAAGTCGCTGTCCTTGATCTTGTCGAACTGCGGGAAGTGCAG
CGGCAGCGGGCTTTCGGCGAAGAACGGGTTGGCCTGCTGGGCATTGGTGCTGGCAGCCGG
GGTGGCGGCGCCGGCCGAGAAGGCGGGCAGGGCAAGGCCGAGGGACATGGCCACGGCAAG
GGCAAGTCGAGTGGTCAAGGTAGAAGCTCCGGTAAGGCAAACAAGGGCCCGAGGGTAACC
CGGCCGGCGGCGACTGCACTTGTGTCAAAAGGCATGTTGCCGGGGCCGGGCGCGGGTACC
ATGCATTCACCGCCCACGGCCCGCTGCCATGACCACTGCCTACGATTTCAGCTTCCGCGA
CCTCGACGGCCAGCCGCAGGCGCTGGCCCGGTACCAGGGCCACCCGTTGCTGCTGGTCAA
TGTCGCCAGCCGTTGTGGCTTCACGCCTCAGTACACCGGGCTGGAGCAGCTGTGGCAGGC
GTACCGCGAACGCGGCCTGGTGGTGATCGGCTTCCCGTGCAACCAGTTTGGCGCGCAGGA
GCCCGGTGATGCCGCACAGATCCGCCAGTTCTGTTCGCTGGACTATCCGGTCAGCTTCCC
GCTGTCGGAAAAGATCGAGGTCAACGGCGATGGGGCCGACCCGCTCTGGAGGTGGCTCGC
GCGGGAGAAGCGCGGCGTGCTCGGCAGTGCCCGCATCAAGTGGAATTTCAGCAAGTTCCT
GGTCGATCGCCAGGGGCGGGTGGTGTCGCGGTATGCGCCCACCACCCGGCCGGAGCAGCT
GCGCGGCGACATTGAAGCGCTGCTGTGAGGTCGTGCCGGCCGCGGGCCGGCAACCCCGTG
GGCCAGGAAGAGCCGGCCAGCGGCCGGCACTACCGTTGCAGGATCATTTCTCGACGAACG
CGCGCTCGAACACGTAGTGGCCCGGCTGGCCGATGCGCGGCGAAACCTGGAAACCGCGGG
CATCGAGCACAGCACGCAGGTCGGCCAGCATCTGCGGGCTGCCGCAGATCATCGCGCGGT
CGTTTTCCGGGCTCAGCTCCGGCAGGCCGAGGGTGCGCTGCATCTGGCCGCTTTCCATCA
GCGAGGTCAGGCGGCCCTGGTTGGCGAACGGCTCGCGGGTGACGGCCGGGTAGTACAGCA
GCTTGTCGCCGATCATCTCGCCCAGGAACTCGTGCTCACGCAGCTCCCTCTCGAAGTAAT
CGCGGTAGGCCAGATCCTTTTCGTAGCGCACGCCGTGGCAGAGGATCACCTTCTCGAAGC
GCTCGTAGGTCTCCGGGTCCTTGATGACCGACAGCCACGGCGCCATGCCGGTACCCGTGC
CCAGCAGGTACAGGTTCTTGCCCGGGTGCAGGTCGCTGATCAGCAGGGTGCCGGTGGGCT
TCTTGCCGACCAGCACCTTGTCGCCCGGCTTGATGTGCTGCAGGCGCGAGGTCAGCGGGC
CGTCCTGCACCTTGATGCTGAAGAACTCCAGATGCTCTTCCCAGTTGGCGCTGGCGATGG
AGTACGCACGCAGCAGCGGCCGTGCCTCGGTTTCCAGGCCGATCATCACGAACTGGCCGT
TCTCGAAGCGGAAGCCGCTGTCGCGGGTGGTGGTGAAACTGAAGTAGGCGTCGGTCCAGT
GACGGACCTCAAGCACCGTTTCGGCGCCAAAAGCGGAGGACATGGGCGTATCTGTCAAAA
GTCGTCGGGGGAATTCTATCTCAAATGAGACGGGTTCTCATTGGGCGGAACGAGAGGCGT
TCTCAGCGGTAACCCGCCGCCTGCAGCTCGAACAGCTCGGCATAGCGGCCGCCCTGTGCC
ATCAGCTGGGCGTGGGTGCCACTGGCCTCGATCCGGCCATCGGCCAGCACCAGGATGCGA
TCGGCCATGCGGACCGAGGAAAAACGGTGGGAAATCAATACGGCGGTGCGATTATCCGCC
AGTTCCCTGAACCGCTGGAACACCTCGAATTCACTGCGCGCATCCAGTGCTGCCGTTGGC
TCATCCAGGATCATCACCTGCGCATTGCGCATCCACGCGCGGGCAATGGCGATCTTCTGC
CACTGGCCACCGGACAGGTCCACGCCCTGCTTGAAACGGCGGCCGATCAGCTGGTCGTAG
CCACCGGGCAGCTCCTCGATCACTTCCTCGGCCATGCCGCGGCGCGCGGCGTCGGCGATG
CGCGCCCGGTCGTCCATGGCCTCGACCTGGCCGACGCCGATGTTCTCGCCGGCGCTGAGG
TTGTAGCGCACGAAGTCCTGGAAGATCACTCCGAGGTTGGCGCGCAGGTCGTCCAGGTCG
TAGTCGCGCAGGTCGCGGCCATCGAGCAGGATGCGGCCCTCGTCCGGTTCGTACAGGCGT
GCCAGCAGCTTCACCAGGGTGGTCTTGCCGGCGCCGTTCTCGCCGACCAGGGCCAGCACT
TCGCCGGCCTGCAGCTGGAAATCGAGGTGGCGCACCGCCCACTGTTCGGCATCGGGATAG
CGGAAGCCGACGTTCTCGAACACGAAGCCCTGGCGGATCGGCTGCGGCACGCGTATGGCG
CCTTCGCGCGAGTGGATTTCCGGCTCGATCTGGAAGAACGAGAACAGGTCGTCCAGGTAC
AGCGCCTGGCTGGCCACCTGCGAGAAGCCGATCAGCAGGCCTTCCAGCAGCTGGCGCAGG
CGCAGGAAGCTGCCGGCAAGGAAGGTCAGGTCGCCGATCGAGAAATCGCCGCGCACCGTG
CGCCAGGCGATGTAGGCGTAGGCGGTGTAATAGCCCAGCGTACCCAGCGCAGCCAGCAGC
GTGCCCCAGAACGCCCGGCGCCTTGCCAGGGCACGGTTGGCCTGGAACAGCGCCACCGAC
AGGCGCCGATAGCGCTCGACCAGGAAGCGGTGCAGGTTGTAGATCTTCACTTCCTTGGCC
GTTTCCACGCTGGCACCGAGCTGGCGCAGGTAGTCGAGCTGGCGGCGCTCGGGCGTCCAT
TGGAAGTTGAGGCTGTAACCGGCCGCGTTGAAGTGCGATTCGCCGATGAAGGCCGGCACC
AGTGCCAGCGCAAGCAGCAGGATCAGCCACGGCGCGTAGACCAGCAGGCCGACGGCGAGG
CTGGCCACGGTGATCGCGTCCTGCACCTGGCCGAACAGCTGGCTCATCAGGTTCATCCGG
CCCATGGTCTGGCGCCTCGCGCGGTCCAGCTTGTCCTGCAGGTCCGGGTCCTCGAAGTCC
TCCAGATCCAGCGTCGCCGCGTGTTCCATCAGCCGGATGCTGGTGACGTTGGCGAACAGT
TCCGACAGCAGCGCGTCGGCATAGCTGACCAGCCGGCCGAGCAGGTCCGAGGCGATGGCC
AGGCCGAATTCCAGCGCCAGCAGGCCCAGCAGCGGATTGAGCATGCCGCTGGACAGCGCC
TCGCCCAGCGGCGGGAAACCGGCGTCGTGCTGGCTCAGGTGCAGGGCGCTGTCGATGATC
AGCTTGCCGACGTACAGCATCGCCACCGGCAGCAGCGCACGGATCAGGCGCAGCCCCAGG
CTGGCCAGGGTGAGCGCGGGGCTGGTCTGCCAGACCATGCGCAGGAACGGCGGCAGGTTG
CGCATCGCCTTGAAGCGCTGGCGCAGGCTGGGTTTCTTCGCGGCGGCAGCGCCAACGGGG
GGGATGGCAGGCATGCGCGTATTGTGCGCGCGTGATACGTGCAGGGGGAGTCAGTGCAGC
CGTGTTGCCGGCACCGGGGTCAGATCCCTTCGCGAAGCGAAGGGATCTGACCCTCCTGCA
TCCACGCATTGCGTGGATCCAGCGTGCCGACCAAGGTCGACACCTACCAGCAGCACCGAT
GAACTGTCGAAGGCGGGGTGGGTCAGGTCGTAGGGGCGTGAGCCGCATGGATGCGGCGAC
CGAGCTTACATGGACGTACTTGCAGCGTCCCCTGCGACCTGACCCACCCCGCCAACTCAC
AGTAGTGCCGGTTTTTGATGTTGCTCTGGTTGTTGCCTCTGCGGGTGCCGGGCGGCAGCC
CGGCCAGCCCCCCTTTACGGCAGCGGCGGCAGCAACCCCGCACCGAGGCGGTTCCAGGCA
TTGATCACCGCGATGCCCATGCTCAGGTCACTGATGCCCTTCTCATCGAAGTGCGGTGCC
AGGGCATCGAACGCGGCCTGCGACGGCGCGCCGTCGGTCAGCCGGGTCAGCGCCTCGGCC
CAGCCCAGTGCCGCGCGCTCGCGGGCATCGAAGAAGCGGCTTTCGTGCCAGGCGGGCAGG
GTGTCCAGCTTGCGCGGCTCGATGCCGCCCTTGCGCAGCGCGGTGCCGTGCATGTCCATG
CAGTAGCCGCAGCCGTTGAGCTGCGACACGCGCAGGAACACCAGTTCCATCAGGGTCGGA
TCGATCGAGCTGTCATGCACGGCCTGGCTGGTGGCCAGCAGGCCCTTGAAGGCCTCGGCG
GCCAGGCGGGTGTAGGGGACGCGGGGAGAGGCGTGGTCGGACATTTTCGGCTCCACGGCG
GCCACGGTGGCCGCCTTTCACTACCAGGACGCCGTACCGTCATCGCGCGTGACAGCACCC
GGCAGCTTTTCCGGATTCAACACGCTGTACACGTTGGCGATGCGGCCATCGACCACTTCG
ATGGTGGTGACCGAATGCAGGCGCTCACCCTGGAAGCGCAGGATCGCCGGCTCGCCGTTG
ACGTAGCCCAGCTGGGCGGGATGCACCGCGCCGCGGCGGGCGATGGCCCAGAACAGGCGG
CCGATGCGTTCGGCGCCCAGCAGCGGCCGCACCGCCGCAGTGACCACGCCACCGCCGTCG
GAAACCAGCACCGCGTTGGCGTGCAGCAGGGCCTGGATCGCGTCGCTGTCGCCGCGCTGC
GAGGCCTCCATGAAGCGCGCCAGCAGCTGCCGGTGCTGGCTGGCATCGGCATTGAAGCGC
GGTCGTCCGGCCTGCAGGCGTTGCCGGGCACGGTGCACCAGCTGCCGGCAGTTGGCCTCG
CTGTGGCCGATCAGCTCGGCGATCTCACGGTAGTCGTGGTCGAACGCCTCCTTCAGCAGG
AAGGCGGCGCGTTCCTCCGGGCCGAGCTGTTCGAGCAGGGTCAGGAAAGCGACCGAGACG
TCGTCGGCCAGCGCATGCAGCTGGGCCGGACCGGGCGCCGGGTCCGGCTCCAGGGTGACC
GCCAGCGGTTCGGCCAGCCATGGGCCGACGTAGTGGACGCGCTCGCGCTTGGCCGCACGC
AGCCGGTCCAGGCCGAGCCGGGTGGTGGTGGTGACCAGCCAGGCCTCGGCATCGCGGACG
GCCGCAGGATCGGCGCCGGACCAGCGCAGCCAGGCGTCCTGGACCACGTCTTCGGCGTCG
GTGCGGCTGCCGAGCAGGCGGTAGGCCAGCGCCATCAGGCGCGGGCGGTGGGTCTGGAAA
GCGGTTTCGGCGTTCATGTGGGCAAAGACGCCGCAGTGGCGCGTGGCGTGACAGAGCGTC
GGGGGAATCTTGCCGGCCAGCGGCCGGCACTACCACCCCGGGGCCGGGGGAGGGGGTAAA
ATAGGTGGATTACCCCCGCCAGCCTCGAGCAAGCGAGCAAGACGTGACATCGATCAAGCA
GGAAGACCTCATCCAGTCCATCGCCGACGCGCTGCAGTACATCTCGTACTACCACCCGGT
CGACTACATCAAGAACCTTGCCGCCGCCTACGAGCGCGAGGAGTCGCCGGCCGCGAAGGA
AGCGATGGCGCAGATCCTGATCAATTCGCGCATGTGCGCCGAGGGCCACCGCCCGATCTG
CCAGGACACCGGCATCGTCACCGTGTTCCTGGAAATCGGCATGGACGTGCGTTGGGATGA
CGCCACCATGGGCGTGGAAGACATGGCCAATGAAGGCGTGCGCCGCGCCTACATGCACCC
GGACAACAAGCTGCGCGCCTCGGTGCTGGCCGATCCGGCAGGCAAGCGCATCAACACCAG
GGACAACACCCCGGGCGTGGTCAACGTCAAGGTGGTGCCGGGCAACAAAGTCGACGTGAT
CGTCGCCGCCAAGGGCGGTGGTTCGGAAGCGAAGACCAAGTTCGCCATGCTCAATCCGTC
CGACTCGATTGTCGACTGGGTGCTGAAGACCGTGCCGACCATGGGCGCCGGCTGGTGCCC
GCCGGGCATGCTGGGCATCGGCATCGGTGGCACCGCCGAGAAGGCGATGCTGCTGGCCAA
GGAAGCGCTGATGGAGCCGATCGACATCACCGAGCTGCAGGCCCGTGGTGCGTCCAACCG
CATCGAGGAGCTGCGCCTGGAGCTGTACGAGAAGGTCAACGCGCTGGGCATCGGTGCGCA
GGGCCTGGGTGGCCTGACCACCGTGCTCGACATCAAGATCAACGACTACCCGACCCACGC
GGCCAACCTGCCGGTGGCGATGATCCCGAACTGCGCGGCCACCCGCCATGCGCACTTCAC
CCTGGATGGCAGCGGCCCGGTGATGCTGGACCCGCCGTCGCTGGAAGACTGGCCGAAGCT
GACCTACGACGCATCCAAGGGCACCCGGGTGGACCTGGATACGATTACCCCGGAAGACGT
GGCCAGCTGGAAGCCGGGCCAGACCCTGCTGCTCAACGGCAAGCTGCTCACCGGCCGCGA
CGCCGCGCACAAGCGCATGGTCGACATGCTCAACAAGGGCGAGCAGCTGCCGGTCGATCT
GAAGGGCCGCTTCATCTACTACGTCGGCCCGGTCGATCCGGTGCGTGACGAAGTGGTGGG
CCCGGCCGGCCCGACCACGGCGACCCGCATGGACAAGTTCACCGAGCAGGTGCTGGCACA
GACCGGCCTGCTGGGCATGGTCGGCAAGGCCGAGCGCGGCCCGGCCGCGATCGAGGCGAT
CAAGAAGCACAAGTCGGCCTACCTGATGGCCGTCGGTGGCTCGGCCTACCTGGTGTCCAA
GGCGATCAAGGCGGCCAAGGTGGTCGGTTTCGCTGACCTGGGCATGGAGGCGATCTACGA
GTTCACCGTGCAGGACATGCCAGTGACCGTGGCCGTCGACTCCGCCGGCGAATCGGTGCA
CAAGACCGGCCCGCGCGAGTGGCAGGCCCGCATCGGCAAGATTCCGGTGGTGGTGGAGTA
ATTCCCGCACGCTTCGGTCCGGACAACGGCGCCCCTGTGGCGCCGTTGCTGTATCTGGAG
GCAGGATTAACACGCCTGTAGCCCTGGCTCTGCTACGGTCGGCACACCCTCGCACAGGAC
GTGTCCATGGCCCTGCATCGCTTCATCGTGGCCGGCGTGCTGCTGGCCCTGGCCGGCTGC
AGCACCCCGGCGTCGTACGAAGGCGCGGATTTCCCTGCATCGGCGCAATGCCGCATGCAG
TGCCAGGCCGGCTATCGCAGCTGCATGGCGCAGAATGACTCTCTCGGCAGCCGCCAGAGC
AATTGCGAGCAGCGGATGGTGCCGGCGCCGGACAAGCGCTGCAAGGACGTGGACAACCCG
GACCTGCGCCGTGCCTGCGAACTGAAGACGCATGACTGCACGCTGCGCGCGCCGATGATG
TCCTGTGGCGAGCGCCGCGATACCTGCATGAGCAGCTGCGGCTGAGCGACGGCTCCCGCA
CGGGCGCATAATCGGCCGGCCCACCTGCACAGGATCCGCCGCATGAGCACCACGCTGTAT
GGTTCGACAAGCACCGCCGCGCTGGTGGTGCACTGGCTGCTGATCGAGCTCGGCATCGAG
CACGAGTTGGTGCTGCTGGATTTCGACGCGCGCGAGCACAAGTCGGCGGAGTACCTGGCA
CTGAATCCGGCCGGCGTGGTGCCGACGCTGCTGATCGATGGCCTGGTACTGACTGAAGCG
GCGGCGATCGCCCTGTACCTGGCCGACCGCCATCCGGACGCCGGTTTGTTGCCGGCACTG
GGCACGCCGCAGCGCGCCGATGCCTACCGCTGGATGTTCTGGTGTGCCAATACGTTGCAG
CCGGCCTATCGCGCCTGGTTCTATCCGCACGAGGTGGCGGGCGAGGCAAACGTGGAGGCC
AGTCGCGAGATGGCGCGACAGCGCCTGGAAGCGGCCTGGCAGCATGTGGCCACGCACCTG
CTGGCGCATGGGCCCTACCTGCTGGGCGCCACGCCCTGCGTGGTCGACTACATGCTGGTG
ATGCTGATGCGCTGGTCGCGCAACATGCCCAGGCCCAGTGACACCTGGCCGTCGCTCAAG
GCACATGCCACCTCGATGAAGGCGCGCCCGGCGTTCGCCGAGGCCTACCGCCGCGAAGGC
ATCACCGACTGGCGGTAACCAGAAAAGGGGACGGAGGGGATTAAGTCGTTTGTGCACAAA
CGACTTAATCCCCTCCGTCCCCTTTTCCGTTACAGGATCTCCAGTACCGTTTCCGGCGGG
CGGCACAGCCGTGAGCCCTTGGGCGTGCGCACCACGGGGCGGTTGATCAGGCGCGGGTGT
TCGGCCATCGCAGCCAGCAGGGTGGCATCGTCGGCATCTTCCAGCCCGAGTTCGGCGAAC
TGGGTCTCCTTGCTGCGCACCAGGTCGCGCGCGCTCAGGGCCGACTCGGCCAGCACCTGG
CGCAGCGTGGCCGCGTCGGGTGGGGTGCCCAGGTACTCGATCACCACCGGGTCGAAGCCC
GCATCGCGGATCAGCTTCAGTGCGCCGCGCGAGTTGCTGCAGGCCGGGTTGTGCCAGATC
GTCACGTCCATCAGAACCACTCCAGCAGCGACACGCCCACGCCCACATAGGTGGCCTTGT
GGTTGTAGTCGATCATGCTCTCGCCATAGCCGTCGAAGACCTGCACATGGCCACGCAGCA
GATTGCTGATCGGAAAGCCGTAATCCAGCTGCAGTGCACCGTGGGAGCGGCTGCCGGTGC
GCAGCGAATGACGCGCCATCAGCGCGACCTCATGCCCGTTGCGGTTCCAGATCAGGGTCG
CGTCACCCCGGCCCATGTAATCCTCGATGTCCGGATTATTGTCTTCGCTGCGGCTTTCCG
GGATGCGGTACCACGGGCGCAGCACCAGCGCCCAGTTCTCGCGATCCAGGCCGATGTTGA
GCATGACCCGGTTCCAGCTGCGCGAGAGCGGATCGGCCCGTCCGTTGGACTGGTGGTTGA
GGCTGATACCGGTCATGCGCCCGCGCCAGCCACCGATCGAGTAGCCGTTGCGGAACACCA
TCATCACTTCGGGTTCGTAGTTGGTTTCGCGGAACGGGCGCGAATCCTCGCTGTTGTAGG
CCTGCCAGCGCGAACTCTGGGTGTAGCCAGCCCAGATGTCGCCGTTGTCGCCGAACAGGT
TCTCGGCGATCTTGGTCTTGAAGCTGATCTGGAACTTCAGCTCGGCACTGTCGAGTACCT
GCGGGGTCGTCACGCTGTTGGCCGGGTTCGGCGAATGCGGCGTGGTGTTGCGGTCGCTGG
TCCAGAACGCCGGCAGCAGGTACACCGGCTTGTAGGCACGCAGCTGGAAGGGCCCCAGCT
TGGAGTCCTCGGCCAGCTCCCAGCGGCTGTCCAGCAGCGAACCGCGGCCAGCATTGGCCA
GCGCGCTGTCCGGTGCCGCCGGACGGAACAGGTCGCTGACCCGCTCGCGCAGCTTTTCCT
CGCCCTGGCTCACGCGCGCGGTCTGTCGTTCCTCGCGGCGCGCCTGCGCAGCCGATTCGG
CGGCGGCATCGGCGGCGGCGGTGGCCTCCGGGGTGTGCCCGAAGAGGCGGTCATAGCAGG
CCAGGCGGGCCGCGTCGGTGGTGATCGCCGCGCAGGCGGCCGGCGAGGTGTCGGCGCTGG
GCGCGAACTCCTGCGCGGCCAGGGGGGCGCTGGCCAGGGCAAGCGCCAGCGGCGCCAGAC
GGGGAAGCAGCGTGGGGAGGGTCATTGCAGCAGGCCCTTCGATGGATACGGGAATCGCAC
AGTGTGGCGGCTGCACCGGATCGCGGCCAGCCCCACCGTTTATGCACGGCCACGGCGTGC
GCGTGGCGTGAAGGCTAGGTGGCTCAGAAGAACCAGGCGAACGCGAACAGGCCCAGCATC
GCGATCACCACCGCCAGTTTCAGTGCCAGGCCGAGCAGGATGCCGAGCCAGGTCGCCAGG
CCCACCTTGGTCGAGCGGCCGAGTTCGCGGGTGTGCCAGTACTCGCCGAGCAGGGCGCCG
ACCAGCGGTCCGGCAAACAGGCCGATGGGCATGAAGAACAGGCCGACGATGCTGCCGACG
AAGGTGCCCCACAGGGCCTTGCGGCTGGCGCCGACGCGCTGCGCGCCGACCACGGTGGCC
AGCACGTCCACCAGCAGTGAAAGCAGGGTCAGCACGCCCAGCGCGACCAGGGTGGGCCAG
CCGACGTGGGCGAAGCCGTCGGCCCAGGCCGCCAGCAGCAGCCCGATGAACACCAGCGGG
ATGCCCGGGAGGGCCGGCAGGATGATGCCGGCGATGCCGATCAGGACAAAAATGACCGCT
AGCAGATATAAGATGAATGAGAGTCCCATGCTGTCCCGTATGGTGGCCGTTTTGGGGTTG
ACAGTGAAAGATTTTGCCAGTTGCTTTTTCGTTTTGGGCGGGTTAAGTTGCAGTCGCTGA
GCTTGGCAAGGTCACCGTGGATCGTGGCCTGATGAAGCAAGATCTTTCCGATCCGCTGCA
TCGATGCACCTCGCTTCCCCCTTGCTTGTCAGCCGCCCACCGGGCGTTTCCAACAACAAG
AGAGAGTCAAAGGGAGTTAGTGAGATGGCTGAGCGCGAGACCGGTACCGTAAAGTGGTTC
AATGATGCGAAGGGCTTCGGCTTCATCAGCCGGCAGAATGGCGAGGACGTGTTCGTGCAC
TTCCGCGCCATCGAGACCCAGGGCTTCAAGAGCCTCAAGGAAGGCCAGACTGTGAGCTTC
GAAGTCGTGCAGGGCCAGAAGGGCCTGCAGGCTGACAAGGTGCAGCCGGTGTAATACCCG
CCGCCCGTCGGCATGAAAAAGGCCCGCGCAAGCGGGCCTTTTTCTTTGCCGTTGGCCCGG
TGCAGGTCAGCGCAGGATGACCTTGCCATTGACGACGCGCACGTAGGTGTTCTCGCGGAT
GCCGCCGAGATCGCGCTGGTTGACCACGATGGTGCGGCCATCATCCATGCGCACGCTGAT
GTCATAGGTATCGCTGGTGACGTTCTTCTGGATCTGGTTGCCGGCCAGGGCACCACCGAC
CGCGCCTGCGGCGGCGGCGATGTTCTTGTTGCCACGGCTGCCACCGGTGTGGTCGGAGAT
TTCATGGCCGGCCACGGCGCCGACGATGCCGCCGAGGATCGCGCCGGTCGCGCTGGGCGC
GGTGCGGCCCGAGGGCACGGTGTTGATGCGGGTGACGATGCCACAGTCAGCGCAACGGCC
CTGGTTGTAGCCGCCATTGTTGCCGTAGCCGCCGTTGTTGTAGCCGTTGTTGTAACCACC
GCCGCTGTAACCGGGCGAGGTGGCACAGCCAGCCAGCGCGAGGGTAGCGATGGCGCTGGC
GGCGATGAGCTGGATCTTCATGGGGCGTCTCCTGGCCGTGAAGGCGGGTGGGTTGGGTGG
TACTGCGTCGTGCAGCAGGGTGGACGAATCCTCTCCTTTCGAACGTGAACAACGCGCCAA
CCGTGTGCGTGCTGCCCGGCTGCAGGATGAATGCGGCTCAGCGGAAATCCTGGTGGCAGG
CGCGGCAGTCCGCCTGCAGTGTTTCCACCAGCTGGGCGAGGGCCCTGCAGTCGCCGGGGG
GTGAGGCCAGCGCCGTGTTGAGGTTGCCGCGCAGCTGGCTGGCGTGCTGCTGGAACTGCG
CACTGTCCTTCAGCCCGGGAAACGCCTGGTCCAGGTCATTGGACAGCAGGCGCAGCACCT
GCAGCCGCGGCACGCTGTCAGCCAGGCTGCAGCGGTTCTGCAGCTGGGCCTGCTGCAGCA
GCTGTGACTGCCGCTGCATCACCTGCATCAGGCTGCCCGGGAACGGATCGCGACGCGCCT
GCAGGGCGCGGCCGACCATTACCGTGGCGATCAGGCCGATCAGCAGGCCCAGGCAGAGCA
CGAACAGGTAGCGATGGGCGCTGGACAGGCGGCGGGGCGGGCTGGCATTCATGCGGGCAC
TCCGGGCGTGCAACGGTGGGTTCGACGCCGGCGTACTGCGGGCGCCAGCACCTGCACGTT
AAAATAGCCCGATGAACGAACAGGTCAAACAACGCTTCGCCGGCATCGAACGGCTGTACG
GCGTGGGTGCACTCGAGCGCCTGCAGGGCAGCCGCGTGGCGGTGGTCGGCATGGGCGGCG
TCGGCTCGTGGGTGGTGGAGGCGCTGGCCCGTTCGGCCGTCGGCCACCTGACCCTGATCG
ATGCCGACGATATCTGCGTGTCCAACACCAACCGGCAGCTGCCGGCGATGGAAGGCAACT
ACGGCCGCAACAAGGCCGAGGCGATGGCCGAGCGTTGCCGTGCGATCAATCCGGACATCG
GGGTCGACGCGGTGCAGGCATTCCTGACCGTGTCCAACATGGCCGAGCTGCTGGACCGGG
GGTTCGATCTGGTGATCGATGCCTGCGACAGCTTCCGGGTCAAGGTCGAGACGATCGCAT
GGTGCCGCCGCCGCAAGCTGCCGTTGCTGACCGTTGGTGCCGCCGGTGGCCGTACCGATC
CGACCCTGGTGCGCATCCGCGATGTCTCTCGCACCGAGCACGACGCCATGCTGGCGCTGA
TCCGCAAGAAGCTGCGCAGCGAATTCAACTTCCCGAAGAACGCCAAGCGCTATTTCGGCG
TACCGGCGGTGTATTCGCTGGAGAATGTGAAGTACCCGCAGGCCGATGGCAGCGTCTGCG
GCATCCGTCCGAACCTGGGCGCCGATGCGGCGTTGAAGCTGGACTGTGGTGCCGGCCTGG
GCGCGGCAACCCACATCACCGGCGCGTTCGCCTTCGCGGCGGTTGGCAAGGCGCTGGAGA
TGCTGCTGGAGCCGAAGAAGGTGAAGGTGGATGCGGTAGAGGCCAGCGAGGTGTGATGGA
TCGTGCCGGCCAGCGGCCGGCACCTACCCGTTACATTGCCGGCAGCGCGAACAATCGCCG
CGCATTCTCCGTCGTGGCCTGGGCCACGGCTTCCAGCTCCATCCCGCGCAGTGCGGCCAC
GTGCCGGGCAATGGTCGCCAGCCGCGCTGGCTCGTTGCGCTGGCCGCGGATGCCGGCGTC
GGGCTGGTCGGGCGCGTCGGTTTCCAGCAGCAGCTGTTCCAGCGGCATCTCGCGCACCAG
CCGCTGCAGCCGTTGCGCGCGATCGTAGGTCAGTGGGCCACCGAGGCCGAGCAGGAAGCC
CTGCCTGTGCAGTTGCGCGGCCTGTTCCGGGCTGCCGGAAAAGCTGTGCACCACGCCGCG
CAGGCCGCCGACGCGGCGGATGGCGGCGATCACCGCATCCACCGCGCGTCGCGCGTGCAC
GATCACCGGCAACTCGAATTCGCGGGCCAGTTCCAGCTGGCCGATGAAATACGCCTGCTG
GGCGTCGGCGTCCAGCCCTTCGACAAAGAAGTCCAGGCCGCATTCGCCGATCGCACAGGG
GCGTTCGCGCTCGATCCACTCGCGCAGCAGTGGCAGGTGCCCGGGCTGGTGATCGGCCAG
GAACATCGGATGCAGGCCGTAGGCCGGGTACAGCCCCGGCGCCTGCTGGCAGACCTCACG
CAGCTTCGGCCAGCTGGCCGCGGTCACCGCCGGTACCACCTGCTGGCGCACCCCTGCGGC
CTGCGCACGCTCGATCACCGCAGCGCGGTCACGGTCGAACCCGCTGGCATCCAGATGGCA
GTGGCTGTCAACCAGGATGCTCAACGCTGTTCCAGCGGCGGAGGTGTTGCGGCGTTGCGG
CTCTTCCAGTTGGCCAGCAGCAGCGTGCCGAAGCCCAGCACCAGCTCATCGACGAACGGG
ATCGGGTCCGGGATGAACAAGGTCAGCACGAACAGGCCGGCGGTGAGCTTGAACAGGGTG
GGGTAGCGCAGCCGGCGGGCCCATTGCAGTACCGGCAGCAGCATCGGGTTGGCCATGGCG
GGAAGCCTCGTGGGGAATATGCAAACGCTACCACGGGCCCAGCATTTCCCGATGCTGAAT
GGGTTATCGGAATGAGCAGGAAATGTGGAGATTCCGTTCAGGCAGCGCATGCTGCAATCT
GCCCCGAGAACGTTGCGGATGGTCCGCAAGGAGCAGGTCATGAAAAGCACAACTACAACT
GTCCTGGTCGCAGCGGGCGCGCTGCTGGTCGGTGGCATCGCCACCGCCGCCTTCATGAAG
AGTGGTGACAAGTCGCCCGATTCCATCAGCGCCGGAACCCCCAATGGTGAATCGCGCCTC
GTTGAAGGTAACGCTTCTGACGACGGCGCACGTGGTGACAAGCTGGACCCGTCCGCGCCG
CGCGGGCTTGAATATGCCGATGTGCTGAAGGTTGACCCGATCACCGAGAAGCAGAAGGCC
TACGCCACCGTGATCGGCACCGATCCAGTGCGCGAGACCTCCACCACCCAGACCCCGCAC
GAGGTCTGCCAGGACGTGACGGTGCAGGAACGCCTGCCGGAACGTGATGGCAACGTCGGC
GGCACCGTGGTCGGCGCTGTGGTCGGTGGCCTGCTCGGCAACCAGGTCGGTGGCGGCAAC
GGCAAGAAGGCCGCGACCGCCGCCGGTGCCGTGGCCGGCGGCTTCATCGGCAACCAGATC
GACAAGCGCCATGTGGGTGGCCGCGTGGTCAACCGCACCGAGCGCCAGTGCCACACCGAG
ACCGCCACCTCCGAGTCGAGCCGCGTCACCGGCTACAACGTGACCTACCGCAATGAGGAC
GGCACCACCGGCACCATGCGCATGGCCAGCAAGCCGGGCAACCGCATTGCCATGGGTACC
AACGACGTGGTGAAGGGTTACAACGTGACCTACCGCTATGACGGCGCGGAGAAGACCGTG
CGCATGGACAACAAGCCGGCCAGCGATCGCCTGCCGGTGGTCGATGGCCAGCTGGTCACG
CAGACCGCTGCCGCCGGTGCCACTGCCGCAGCCACGCGCCAGTAATCCCGGCGCAGCATG
CAGTACCTGACGGGCCGGCTCATGCCGGCCCGTTTCATTGCGACCGGCGATATTCATCCG
CGCAGCGAAGCCATCCTCCATCATGGGTGCCCCCTTCGACATGGAGCCGGCATGAGCATC
TTCGACCTGCGCATCGAAACCGAGCGGCTGATCCTGCGCCCGCTGCTTCGCGAGGACTAC
GAGCCGTACCTGGCGTTCTGCGCCGACGAGGCCACGATGCGTACCCTGGGCGGCGTGCAG
CCACCCTCGGTAGCCTGGCGCGGTTTCTGCAGCCTGGCCGGCGCCTGGCAGCTGTTCGGC
TTCTCGATGTTCAGCGTGATCGAGAAATCCAGCGGCGACTGGATCGGGCGGATGGGACCG
TGGCAGCCGCAGGACTGGCCGGGTACCGAGGTCGGTTGGGGCATCCGCCATGCCAGCTGG
GGCCGGGGCTATGCGCCGGAGGCGGCGGTCGCGGCGATCGACTGGGCGTTCGATACGCTG
GGATGGGCTGAGGTGATCCACACGATCGCCGAGGACAACGACAACTCGCGGGCCGTGGCA
CGCAAGCTGGGAAGCACCCTGCTGCGCATGGGGGAGTTGCCAGCGCCATACAACGACAAG
CCCATGCAGATCTGGGGCCAGTCGCGCGAACAGTGGCGGCAACGCGCGCGCTGAGCGTGG
CTTGGTAGTGCCGGCCGCTGGCCGGCAATCGCTTGGATCCAGCTGCATCGAGGATGCCGG
CCAGCGGCCGGCACTACCGTGTAGTCATGCTGCACCCGCGCTTGGCATTCACTGGCGTGC
TTGCCAGACTGCACGCAGCCGGCCGCCGGCCGGATCCGAGGGAGCAGGCAATGGTGGAAG
AGCGCGTCCCGTTGACGGTGCACGGCATGTCGGTGTCAGGCAATTGCCACAAGGTCCGCC
TGCTGCTGGAGCAGCTCGGCAGCCGCTACCGCTGGGTGGAAGTGGACAGTGCCCACGGCC
AGACCCACACCCCTGAGTTCCTCGCGCTCAATCCCAATGCCAAGGTGCCGTTGATCGTCC
GCGACGATGGCCGCGTGCTGACCGAGTCCAATGCGATCCTTTTCTGGCTGGCCGAAGGCA
CGCCCTACCTGCCCACCGATGGCTGGGAGCGCGCGCAGGCACTGAGCTGGATGTTCTTCG
AGCAGTACACGCACGAGCCGTGCGTAGCGGTCGCGCGCTTCATCCGCGGCTGGACCCCGC
CTGGGTCGCCGCGCCGCGCCGAACTGCCACGCCTGCACGAGCGCGCCGCCGCTGCACTGG
CGGTGATGGAGCAGCACCTGCGTGATGCGCAATGGTTCACCGGCAGTGGGTACGGCATCG
CCGACATCGCGCTGTTCGCCTACACCGACGTCGCAGGCGAGGGTGGAATCAGCCTGCAGC
CGTTCCCGGAAGTTCGCGCCTGGTTGCAGCGCGTGCGCGGGCAGCCGCGCTTCCTGCCGA
TGCCGGCGGTGACCGCCGAGGTCCGCGCCCGCTTCGAGGCCGCATGACTCTCACCAAGGT
GATCCCCACAGGGTAGCGCCTGGCCAACCCCGGGCGGAATGCAACAACGACACGGAGGGT
GTTCGATGTTCGCTGTGGTTCCAGATCCGATTCCCGCACGCATGCGCGTGCTCAACCGCG
CCGACGTGTGCGACGCCAATTTCCTCGACGCGGTGCGTGGCTGGCGCGGTACCCCGCGCC
CGCGCCCGGCGCCGGATGCGCCGATCCTGCCGGGCAGCACGCTTACCGCCGCCGCGTTTG
GCGAGCTGTTCGATTCGCAGCTGGCCAGCCGCCAGCTGGACCTGATGGCGCGCGTGCTGC
GCGTGCAGAACAAGGTCTTCTACACCATCGGTTCATCCGGCCACGAAGGCAATGCGCTGC
TGGCACGGGCCTGCCGGCATACGGATCCAGCATTCCTGCACTATCGCTCCGGTGCCTTCA
TGGCCGAGCGCTCACGCCAGGTGCCGGGGATCGACCCGCTGCGCGATGCCGCGCTGTCCT
TTGCTGCCAGCGCCGATGACCCGGCCAGCGGGGGGCGGCACAAGGTGTGGGGCAGCAAAC
CGTTGTGGGTGCTGCCGCAGACCTCGACCATCGCCTCGCATCTTCCGAAAGCGCTGGGCA
CCGCGCTGGCCCTCGAAAGCGGCAAGCGGCTGGGCCACGAACTGCCGATTCCGGCCGACA
GCATCGTACTGTGCTCGTTCGGCGACGCCTCGGCCAACCATGCCACCGCGCAGACCGCGT
TCAACACCGCGATGTGGTCGGCCTACCAGAAGCTGCCGGCACCGGTCCTGTTCGTCTGCG
AGGACAATGGCCTGGGCATCTCGGTGAAAACGCCTGAAGGCTGGATCGCCGAACGCTTCA
GCGGTCAGCCCGGGCTGGACTATTTCTACGCCGATGGCCTCGACCTGGCCACCGGCCATG
CGCAGGTGCAGGCGGCGGTGGAGCACTGCCGGCGTACGCGGCGGCCGACCTTCCTGCATC
TGCGCACCACGCGCCTGATGGGGCACGCCGGCACCGACTTCGAGGTGGAATGGCGCGCGT
TGCCGGAGCTGTGCGCGGCCGAGGCGCAGGATCCGCTGCTGCGCTCGGCACAGATCGCGA
TGGAATCGGGCTGGATGGATGCGGCCGCCATCGAGGTGGCCTACGAGACGATGCGCGCGC
GCTGCATGGCCGCCGCCGCCGATGCCGAAGGACGGCCGAAGCTGCAGTCGCTGCGGGAAG
TGATGGAGCCGCTTGCGCCCTATACGCCGGCTGCGGTGCAGGCCGAAGCACGGCGCGAGG
TGCCCGCCGGAACGCGTGAAGCGCTGTATGGCGGTGCGGAGGCGTTGCCCGAACGGCAGG
CGCCACGCCACCTCGCGATCCAGATCAACCATGCCCTGCAGGAACTGCTGGCGAAGTATC
CGCAGAGCCTGCTGTTCGGTGAGGACGTCGCACAGAAGGGCGGTGTCTACACCGTCACCA
AGGATCTGCTGCGCCGCTTCGGCCCACGCCGGGTGTTCAACACCCTGCTGGACGAGACCA
TGATCCTGGGCATGGCTCAGGGCCTGGCCAACCTGGGCATGCTGCCGATTCCGGAGATCC
AGTACCTGGCCTATCTGCACAACGCCATCGACCAGGTGCGCGGCGAAGCGTGTTCGCTGC
AGTTCTTCTCCAACGACCAGTACCGCAACCCGATGCTGGTGCGGGTGGCCGGGCTGGGGT
ACCAGAAGGGCTTCGGTGGCCACTTCCACAACGACAACTCGATCACCGCGTTGCGCGACA
TCCCGGGGCTGGTGGTGGGCTGCCCGTCGCGTGGCGACGATGCGGTGATGATGCTGCGCA
CGCTGGCCGCACTGGCGCGGGTGGATGGGCGCGTGGCGGTGTTCCTGGAGCCGATCGCGT
TGTACATGAGCAAGGACCTGCACGAAGCCGGCGATGGCCAGTGGCTGTTCGACTTCCCCG
CACAGGGCCAGTCGCTGGTGCCGGGGGAGGGCCGGGTCTATGCGCCGGAGGCCGGCGATC
TGGTGATCTATACCTATGGCAACGGCGTGCCGATGGCATTGCGCGCATCGCGGGCGATCG
AGCAGCAGCTGGGCTGGCAGGTGCGGGTGGTCGACCTGCGCTGGCTGGTACCGCTGGACG
CCGGTTTCATCGCTGCCCAGGCCGCCAGCGCACGGCGGGTGCTGGTGCTGGATGAAGGCC
GCCACAGCGGCGGGGTGGGCGAGGGCGTGGTCACCGCGCTGGTCGAGGCCGGGTTCGGCC
ATCTGCCGTTGCGCCGGGTCTGCGGTGCCGACACCTACACGCCACTGGCGGGGGCAGCAA
TGTTCGGGCTTCCAAGCGACAATGCGGTGATTGGCGCCGCCCTCGACCTGGCGCAGGAAC
CCTGATGCATGTGTGGATTGGCGGGAATGTTGTTGCCGGCGCCGGTGGCGTCGGCCGAGG
CGCTGCAGGCGCAGGCCCTGGCCATGGGCCAGGCGCTGCACCACCGCGGGCCCGATGATG
GCGGCAGCTGGGTCGATGCCGAGGCGGGCATCGCGCTGGCGCATCGCCGCCTGAGCATCC
TCGACCTGTCCCCGCTGGGCCACCAGCCGATGGCCTCGGCCGACGGCCGCTACGTGATGG
CCTACAACGGCGAGGTCTACAACTTCGCCGCCCTGCGCGAGGAACTGGAGCCGCTGGGGC
ATGCCTTCCGCGGCCATTCCGACACCGAAGTACTGCTGGCGGCGATCCTGCAATGGGGCG
TGGAAGACACCCTGCAGCGCTGCAACGGCATGTTCGCCATCGCGCTGTGGGACCGCCAGG
AGCGTTGCCTGTGGCTGGCCCGCGATCGCGTCGGCAAGAAGCCGCTGTACTACGGCTGGG
CCGGCGACACGCTGGTGTTCGGTTCGGAACTGAAAGCGCTCTGGCAGCACCCGGCGTTCG
ACAACGACATCGACCGCGATGCGCTCACCTTGCTGCTGCGGCTGGATTACATCCCGGCGC
CGCACAGCATCCACCAGCGCTGCTACAAGCTGATGCCGGGCCGGGTGTTGCGCCTGGACG
CGGCGGCCGTCGCTGCCGGCGCATCCGCGCATCGTCCGGAACAGGCACAGCGGCCGTACT
GGGATGCGCGCGCGCGCATGCAGGCGGCGCTGGCCGCACCCTTCCAGGGCCGCATCGAGG
ACGCCGAGGAACAGCTGGACACGCTGCTGCGCGACGCGGTGGCGCTACGCATGGTGGCCG
ACGTGCCGGTCGGCGTATTCCTGTCTGGTGGCACCGATTCCTCACTGGTGGCGTCGCTGA
TGCAGGCCCAGAGCGGGCAGCCGATGCACAGCTTCAGCATCGGCTTCACCGATTCGGGAC
ATGACGAGGCGCCGCTGGCCCGGGAGCTGGCGGCCCACCTGGGCTGTGACCATACCGAGT
TGTACGTCAGCGGCGCCGACGCGCTGGCGGTGGTGCCGCAGTTGCCGGCGATGTTCGATG
AGCCTTTTGCCGACGCGTCGCAGGTGCCGACCGCGCTGGTCGCCCGGCTGGCGCGGCAGG
GCGTGACCGTGGCGCTGTCTGGTGACGGTGGCGATGAGCTGTTCTTCGGCTATACCCGGT
ATGTACGCGCGCTGCGCAACTGGCAGATGCTCGGCCGCGTGCCGGGGCCGCTGCGGCGCT
GGATGGGCGCGCGTGCGCAGCAGCAGGGCGAAGCCTCGCGCACCGGCGGCCTGGCCGCGC
TGCTGGCCGAGACCGGTGCGCGTGGCATCGGCGACGTCTACCGCAACCGCATCTCGCGCT
GGCGCGACCCGGCCGCGGCGGTGACCGGCGCGCGGGCCGCCGGCAGCTTCTACGACCTGG
CCGATCCGCTGCACGGCGCGGGTACGCCGGCCGACGCGATGATGCTGGCCGATTTCGTGA
CCTACCTGCCGGACGATCTGTTGTGCAAGGTCGACCGCACCTCGATGGCGGTCAGCCTGG
AGGCGCGCGCACCGCTGCTGGACTGGCGGGTGGCCGAGTTCGCCTGGTCGCTGCCGCTGG
GCTTCAAGCGCAGCGAGACCACCAGCAAGGTGCTGCTCAAGCGCGTGCTGGGCCGTTACG
TGCCGCATTCGATGGTGCACCGTCCCAAGCGCGGTTTCGGCGCGCCGGTCAGTGACTGGC
TGAAAGGCGACCTGCGGCCCTGGGCCGAGGACCTGCTGCAGCCGGCGCGGCTGGAGCGTG
AGGGCGTGCTGTCGGCGGCGGCGGTGCAGCCGCTGTGGCAGCAGTTCCTGGGAGGGCAGC
GCAAGTGGCATACCCATCTGTGGAACGTGCTGATGTTCCAGGCCTGGCAGGCGCATTGGC
GGCAGGTGCGCGCAGGCATTGTGGGCGGCTGATCTTCACCGGCCTGCACGGGCCCGGCGA
CTAGGCTGGGCCTCCCGCACCATGAGGAGTATGTCCCGATGTCCGTCCCCACCATCGCCG
TGTTCGTCGGCAGCCTGCGCAAGGACTCGTGCAACCGCAAGCTGGCCCATGCGCTGGAGA
AGATCGCCGGTGATCGCGCACGCTTCCAGTACGTGCAGATCGGCGACCTGCCGTTGTATG
ACCAGGACTTCGACGCGCAGTACCCGGCGCAGGGTACCCGGCTGAAGGACCAGGTGCGCG
CCGCCGACGCGGTGCTGTTCGTCACCCCCGAATACAACCGGTCGGTGCCGGGCGTGCTCA
AGAACGCCATCGATATCGGCTCGCGTCCCTACGGTGACAGTGCGTTTGCCGGCAAGCCGG
CGGCGGTGATCGGCGCCTCCATCGGCCAGATCGGTACCGCCGTGGCCCAGCAGCACCTGC
GCAACACCTTGGCCTTCCTGGATATGCATGTGCTTGGGCAGCCCGAGGCGTTCATCCACT
TCAAGGAGGGCCTGATCGATGCCGACGGCACGATCCACAACGAGGGCACGCAGAAGTTCC
TGCAGGGCTACGTGGACCGGTTCCTGGCGCTGATCGCGGTGCACGTCAAGGGCGATTGAC
GCCTGCGGGGTCGGAGTTCCCTGCGTCGCAGAGGGATCCGACCCCAACCACGCCCGGGGT
CGGATCCTGACGCGCAGCGACGGGCTCCGACCCGTGGCGCCTGATCTGCGATAATGCTCC
GCTCGGGTGCCGCAATGGCGCCTGTCGCAGGCAGTGCGACGCCCCCACGCCAGTCTGGCC
AGGCGCCGGCGGATATCCCCCGTTTCTCCACGGCTTATCCACAGCCTTGTCCATGGTCGC
CGGGGTCGGCGCATGCCTACACTCGTCTGGCCCACTTTTGCAGGAAACACCGCAGCATGT
CCGCTCGTCCCGGCTTCCGTTCCAACCGCAGAGAGCGCGGTGATGGCTTCGATCGCGATC
GCGACGAGTCGCGCATCGACCAGTTGCGGGTACCGCCGCATTCGGTGGAAGCCGAGCAGG
CGGTGCTGGGGGGGCTGATGCTGGCGCCCGAAGCGTATGACCGGGTCAATGACCAGCTGA
CCGAAGGCGACTTCTACCGTCGCGACCACCAGATGATCTATCGGGCGATCCGCGAGCTCT
CCGAGCGCGAGCGTCCGTTCGATGCGGTGACCCTGGGCGAGTGGTTCGAGTCGCAGGGCA
AGATGGAACTGGTGGGCGACGGTGCCTATCTGATCGAACTGGCCAGTACCACGCCGTCGG
CTGCCAACATCGTGGCCTACGCCGAGATCGTGCGTGACAAGGCAGTGTTGCGCCAGCTGA
TCCAGGTGGGCACCGACATCGTCAACGACGGTTTCCAGCCCGAAGGCCGCGACAGCAGCG
AGCTGCTGGCCTCGGCGGAAAAGAGCGTGTTCGCCATTGCCGAACAGGGCGCACGTGGTC
GCACCGATTTCGTGGCCATGCCCGGTGCGCTGAAGGATGCATTCGAGGAGCTGCGCAATC
GCTTCGAGAACGGCGGCAACATCACCGGCCTGCCGACCGGGTACACCGATTTCGATGCGA
TGACCGCCGGCCTGCAGCCGACCGATCTGATCATCCTCGCGGCGCGCCCGGCCATGGGCA
AGACCACCTTCGCGCTGAACATCGCCGAGTACGCGGCGATCAAGTCGAAGAAGGGCGTGG
CGGTGTTCTCGATGGAAATGTCGGCATCGCAGCTGGCGATGCGCCTGATTTCCTCCAATG
GCCGCATCAACGCGCAGCGCCTGCGTACCGGCCAGCTGGAAGACGAGGACTGGAGCCGCG
TCACCAGCGCGATCAAGATGCTGAAGGAAACCAAGATCTTCATCGACGATACGCCGGGCG
TGTCGCCGGAAGTGCTGCGCTCCAAGTGCCGCCGCCTCAAGCGCGAGCATGACCTCGGCC
TGATCGTGATCGACTACCTGCAGCTGATGAGCGTGCCCGGCAACAGCGAAAACCGCGCGA
CCGAAATCTCGGAGATCTCGCGTTCGTTGAAGGGCCTGGCCAAGGAATTGAATGTGCCGG
TGATCGCGCTGTCACAGCTCAACCGCTCGCTGGAAACGCGTACCGACAAGCGCCCGGTGA
TGGCCGACCTTCGCGAGTCGGGCGCAATCGAGCAGGACGCGGACATGATCGTGTTCATCT
ACCGCGACGACTACTACAACAAGGAAAACTCGCCGGACAAGGGCCTGGCCGAGATCATCA
TCGGCAAGCACCGTGGTGGCCCGACCGGCTCGTGCAAGCTGAAGTTCTTCGGCGAGTACA
CCCGCTTCGACAACCTGGCCCACGATTCGGTCGGCTCGTTCGAATAACGGCCATGCCGGC
CGCTGGCCGGCAATCGCCTTCCGGACGGTAAACCATTCGGAACGCAAGGATTCCGCATGT
GGCGTGTAAATGACATGTAACGCGCCGCTTCTACGATTCCGCCGCTGCTGCTCTTCGACG
CCGCCCTTCGGCGTCCAGCGTGCCCAAGGAATCCGCCTCCATGTCGTCCCACGCTCCGCT
TCGCCGCAATCTGCTGGCCCTGCTGGTCTGTGCTTCGCTGCCGTCGCTCGCTGCCGCTGA
AACCGCCCCCGCCCCCGACGCACCGTCGGCGACCACCCTCGATTCGATCTCGGTGATCGG
CCGCGGTGAAGCCCGCCAGGTGCAGCGCGTGACCGCCGAGGACATGAAGATCCTGCCGCC
CGGTGCGAACCCACTGAAGCTGCTGGCCAGCAAGCCGGGCGTTCACTTCGAGTCGGCCGA
TGCCACCGGCGCCTACGAATGGTCCACCACCATCAGCCTGCGTGGCTTCAACCAGAGCCG
CCTGGGCTACACGCTCGATGGCATCCCGCTGGGCAACATGGCCTATGGCAACAGCAACGG
CCTGCACATCAGCCGTGCCGTGATCAGCGAGAACCTGGGCGGAGCCGAAGTGTCCACCGG
CATCGGCGCGCTGGGTACGCCGTCCACCAGCAACCTCGGTGGCGTGTTCCAGTTCTATTC
GATCGATCCGTCCACCGAGTACGGCGTGGTGCTGGCGCAGGGCTTCGGCAGCGACAGCGC
GCGGCGCAGCTATGCGCGCTTGGAGACGGGTGAGCACCAGGGCTTTGCGGCCTATCTATC
CGGCGTGTACTCCGAAGGCGACAAGTGGAAGGGCAAGGGCTCGCAGGAGCTGAAACAGTT
CAACGGCAAGGCCACCTACAATTTCGGAACGGACAGCAGGATCACCGCGCTGTTCAACGC
CTCGCGCCGCGTCGAGGCGGACTACCAGGACCTGTCGCTGGAGATGATCGATCGCCTTGG
CTGGGACTGGGACAACTACGCGCCGGACTGGGATCGTGCCGTCGCCGCCGCGCGCGGCAG
GTTCACGGGCGGCGTCAACAGCCCCTGGGATGCGTACTACTCCGGCCACGGCCTGCGCAA
CGATGACCTGTCCAGCATCGCCGGCGATTTCGGCCTGAACGAGTCGATGCGGCTGAAGGT
CAACGTCTACAACCACAGCAACCGTGGCCAGGGCCACTGGTTCAGCCCGTCCAATCCATC
CAACCCGGGCACCAGTCGCGAGATTCCGATCTCGATCCGCACCACCGAGTACGCGATCGA
CCGTACCGGCGTGACCTCGGCGTTCACCTGGAACGTCGGCGGCCACGACCTGGAAGCCGG
CCTCTGGTACGAGGACAACGGCCACAGCGTGCAGCGCAACTTCTACTACATCGATGGCCC
GGTCACCGATGACTTCTTCCTGCGCAACCCGGACCAGCGCGTGTGGCACCAGCGCTACAC
CACCATTACCCGCCAGTTCTACGTGCAGGACCGCTTCCGCCTGTTCGATGACCGGCTGAC
CATCGACATCGGTGCGAAGTCGCCGCACACCCGCACCCGCGTGCGCACGCCACTGGGCAG
CTATGCCAACAACAGCAGCCTGACTTCGAAGAAGGGCCTGCTGCCTCAGGCGGGTTTCAA
CTTCAAGCTCAACGAAGGCAACGAGATCTTCGGTTCGTTCGCCAGGAACATCGCCGCCTA
CGCGTTGGGCGTGGGCAGCCCGTTCAACGTGCCGCAGGCGGCGTTCGATGCCAGCGCGCA
GGACTTGAAGCCGGAACAGTCACGCACCCTGGAACTGGGCTGGCGCGGCTACGGGAAGGG
CTATGAAGCCTCGGTTGCGGTGTACGACGTCAAGTTCGACAACCGCCTGCTGGCGATCGC
CCAGTGCGTGGGCATCCTCGGCTGCCCGGCGCTGTTCTCCAACGTCGGTTCGGTGACCAG
CCGCGGCGCCGAGGCGACACTGCAGCTGAAGCCGATGCAGGACCTGGCCTGGTCCAACGC
GCTGTCCTGGAATGACAGCACCTACGACAACGACTACGTGAACAATGGCGTGGTGCCGAC
CCGCGGCAAGAAGACCGTCGACACCCCCGAATGGATGTTCGCCAGCACCCTGGCCTGGAC
CCCGGGCCCCTGGGACATGCGCCTGTCGGCCAACCACGTCGGCAAGCGCTACGTGACCTA
TACCAACGACGCGTCGGTGCCGAGCTACTGGCTGGTCAATGCCTCCGTGGCCTATGACTT
CGGCGCGCTGGGCCCGGCGCAGAACCTGACCATGTCGCTGAACCTGACCAACCTGACCGA
CAAGCGCTACCTGTCCTCGATCAACACCAACGGCACCTACGCCGCCGACCCGACCCGCAG
CCTGGCGACCATGCAGGTCGGCGCGCCGCGCCAGATGATGGCCACCGCCACCGTGCGCTT
CTGATGCGCGGGCCTGTGGATCCGGAACGCCGTCGTCGCCTGCTGCGCATGGCGTGGCAG
GGCACGGGGGCGGCGATCGCGCTGGCGGCGATGCCGGGGCTGGCCACGGCCGGCCCACGG
CCGCGGCTGGGGCGTGATCCGTTCACCCTTGGTGTCGCCGCCGGTGATCCGGATCCACAG
GGGGCCGTGTTGTGGACGCGGCTGGCGCCGGACCCGCTCAACGGCGGCGGCATGCCGTCG
CGGGCGGTGCCGGTGCGCTGGTTCGTGGCCGAAGACGCCGGCATGCGCCGGCTGGTACAG
CGGGGCGTCGCTGCCGCGGTGCCGGAGCTGGCCCATTCGGTGCACGTGGAGGTCAATGGC
CTGCGCCCGGGCCGCGACTACTACTACCGCTTCGCCTGCGATGGCGATGAGGAAAGCGCG
GTCGGCCACTTCCGCACCGCGTCGCTACCGGACACGCAGCTGCAGCAGCTGCGGCTGGCC
CTGTGCACCTGCCAGGCCTGGAACAGTGGCTACTATCCGGTGCTGCGCGATATCGCACGG
AGCGATGTCGACCTCGTGCTGCATGCCGGCGACTACCTGTATGAATACAGCCCGCTGCAG
AACGTGCGTGGCACCATGCTGGACGCGGCGCGTTTCAGTGGCGAGACGGTGAGCCTGGAG
CGCTACCGTGACCAGTACGCGCTGTACAAGCTCGACCCGGATCTGCAGGCAGCCCATGCC
GCACACGCCTTCGCGGTGATCTGGGACGATCACGAGGTGCAGAACGACTACTCGGGCATC
CATCCGGAGAAGCCCAGCGTGTCGATCGAGGACTTCATCGTTCGCCGCGCGGCGGCCTAC
CGCGCGTTCTACGAACATCTGCCGATGCGCAGCACGCCTGCGGGCAATGGCGGCCTGCGC
GTGCACCGGCGCCTGCGTTACGGCGATCTGGCACAGCTGACCCTGCTCGACTGCCGCCAG
TTCCGCCCGGCCAATCCCTGCGGTGTGGGCGAGTCACCGCGCTGCGAAGCGGCGCTGGAT
CCACGCATGAGCATGCTCGGCACGGGGCAGGAAGCGTGGTTCACGCAGTCGATGGCCGCC
GCGCAGGGCACGCGCTGGAACGTGGTGGTGCAGCAGCTGCTGATGTCGCAGCTGCGGCTG
GACGGCGGCACGCCACGCGAGCGCTTCTGGAACGACGCCTGGGATGGCTATCCCGCCGCA
CGCAGGCGTCTGCTGCAGGCGATGCAGGCGGGCGGGCAGGGCAATGCCATCGTGCTGGGC
GGCGACTGGCATTCCACCTTCGTCAATGACCTGAAGCTGGATTTCGACGCGGCCAGCGCG
CCGGTCGTGGCCACCGAATTCATCGCCCCGGCGATCAGCAGTGGCGGCGACGACACGCCG
TACGGGCCGTACTACGGGCCATCGATTCCGCAGAATCCGCATATCCGCTATTTCGACGGC
GACCGCCGCGGCTGGTGGGAGCTGCAGCTGAACCGGCAGACCGTGGACGCCGAGCTCCGC
TTCGCCGACAGCGTGCTGCGCCCGGATGCCGCAGTGCGTACCGCGGCGCGATTCCAGGTG
ACCCATGGCCGCCCGGGCGCGGTGCAGCTCCTGTAGAGCCGAGCCCACGCTCGGCTGTCG
CGCGCAGCGCGGGTTTTCTGTGATCGCAACGAAGAGCAGCCGAGCGCGGGCTCGGCTCTA
CAACGACGGCCCTGCACCGGATTTCATCGCCCCCAGCCCGGGTTTCGTCGCAAACCGTTT
GCCGGCGGCGAGGGCAGGGCGCCAAGGTGTCCGCAGGCGGCAGGGTGCCGCCCCAAGGAG
ACCGTGATGAAGACCCTGTTCGCGCTCGGTGTGTGGTGCCTGCTGTTCGTGCTGTGCTGG
CCGCTGGCGATCCTCGCCCTGATCGCCTGGCCGCTCGTGTGGCTGCTGAGCCTGCCGTTC
CGCCTGGTCGGCATCACCTTCTCGGCGTTGTTCGCCTTCCTGCGCGCGCTGTTCATGCTG
CCGGCGCGGTTGCTTGGCGGCCGGGCGGTTCCCGCATGAGGAGGGTGCTGCTGGCCGGTC
TGGTCCTGTTGCCAGGCCCGGTGCTGGCCGCACCCCCGGTACCCCCGTCGGCGTGGCTGG
AGCGCGAGCAGAGCGCTGCGGCTGACGAAGCCAATGCAGCGGCGGTCCCTGCGCCGAAAG
CCGAGGCGCGCTGCCGGGTGGTCAAGCAATGGAAGGCCGGCGATACGGTGGTACAGCACA
GGGTCTGTGAGGATCCACCGAAGAAGCCGGCTGGAAAGGTGTAGCGCCGAGCCCATGCTC
GGCGGCCTTTGCAGGGCAGCCGAGCGTGGGCTCGGCGCTACAGGGAAACGGGCAACAAAA
AACCCCGCCGGGGCGGGGTTTTTCGTCTGCAGGTGAGTGCCGACCAACGGTCGGCACCTA
CCATGATGCCGATCAGTTCGCCTTGTGGATGGCGCGCTTGCTGACCGCCATCGCCGCGTC
GTGGACCACTTCCGACAGCGACGGGTGGGCGTGGCAGATGCGGGCCAGGTCATCGGCCGA
ACCGCTGAACTCCATGGTCAGCACGCCTTCGTGCACCAGCTCGGAGACGTTGGCGCCGAC
CAGGTGCATGCCGAGGATGCGATCGGTTTCGGCATGGGCCAGGATCTTCACGAAGCCTGC
CGGCTCGATCATCGCCACGGCACGGCCGTTGGCGGCGAACGGGAAGCTGCCGGCCTTGTA
CGGAATGCCTTCGGCCTTCAGCTGCGCTTCGGTCTTGCCGACCCAGGCCAGTTCCGGTTC
GGTGTAGATGACCCACGGGATGGTGTCGAAGTTGACGTGGCCCGGCAGGCCGGCGATCAG
CTCAGCCACCGCGATGCCTTCCTCGAAGCCCTTGTGCGCCAGCATCGGGCCGCGCACGCA
GTCGCCGACTGCCCACACACCGTTGACGCCGGTGTGGCAGTGCGCATCGACTTCGATCTG
GCCGCGCTCGTTGATCTTGACGCCGGTGCCTTCGGCCAGCAGGCCCTTGGTGGCGGCGCG
ACGGCCAACGGCCACCAGCAGCTTGTCCACGGTCAGGGTCTTTTCGCCTTCCGCGTCGGT
GTAGGTGACGATGACTTCCTTCTTCTTGCCCTTGCCGGTGATCTCGGTCTTGGAGACCTT
GGCATTGAGCTTGATGTCCAGGCCCTGCTTCTTGAATTCCTTGGCAGCCGCCTTGGCCAC
TTCGGCATCGGCAGCCGCCAGGAACTCCGGCATGGCTTCCAGGATGGTGACTTCAGCGCC
CAGGCGCTTCCACACGCTGCCCAGTTCCAGGCCGATCACGCCGGCGCCGATCACGGCCAG
GCGGTTCGGCACTTCGGTGAAGTCCAGGCCGCCAACGTTGTCGACGATGGTCTCGCCGTC
GAACTTGGCGAACGGCAGTTCGATCGAATCCGAACCGGCCGCGATGATGACGTTGGTGCC
CTTCAGCTCGACGATGGAACCGTCATGCTGGGTGACCTTGACCACGTTGCCCGGCTGCAG
TTCACCGAAGCCGTAGTAGGCGGCGACCTTGTTGGCCTTGAACAGCATGCCGATGCCGCC
GGTGAACTGCTTGACGATCTTGTCCTTGCGGCCAACCATCGCCTCGACGTCGATCTTGGC
ATCCTTGAAGCTGATGCCGTGGTCGCCAAAGATGTGGCCCATGTTCCAGAACTGGCGCGA
GGAATCCAGCAGCGCCTTGGACGGGATGCAGCCCACGCGCAGGCAGGTGCCGCCGAGGGC
CGGCTTGCCGTCCTTGCCCAGCGCTGCATCGATGCAGGCGGTCTTCAGGCCCAGCTGGGC
CGCGCGGATGGCAGCGTGGTAACCGGCCGGGCCGGCACCGATGACGACGACGTCGAATTG
TTCAGCCATTGAATTATTCCTTGATGCATTACCAGAACCCCTCCGCGCAGGCGCGGAGGG
GCGGGAGGTGTCTTACAGGCCGAACAGCATGCGGCCCGGGTTTTCCAGCTGGTTCTTGAT
GTCCACCAGGAACTGCACCGAGTCCTTGCCGTCGATGATGCGGTGGTCGTAGGACAGCGC
CAGGTACATCATCGGCGCGATCACGACCTGGCCGTTCTGGGCGATCGGACGCTCCTTGAT
GGCGTGCATGCCCAGGATGGCGCTCTGCGGCGGGTTGATGATCGGGGTCGACAGCAGCGA
ACCGAAGGTGCCGCCGTTGGTCACGGTGAAGGTGCCGCCCTGCAGCTCTTCCAGGCCCAG
CTTGCCGTCACGGGCCTTCTTGGCGTAGTCGGCGATGGTCTTCTCGATGTCGGCGAACGA
CATGCGCTCGACGTTGCGCAGCACCGGCGTGACCAGGCCCTTCTCGGTCGAGACGGCGAT
CGAGATGTCCGAGTAGCCGTGATAGATGATGTCGTCGCCGTCGATCGAGGCGTTGACCAG
CGGGAAGCGCTGCAGCGCGTTGGCGGCGGCCTTCACGAAGAAGCTCATGAAGCCCAGCTT
GATGCCGTGTGCCTTGACGAACTCGTCCTGCAGTTCCTTGCGCGCCGCCGACACCTTGGA
CAGGTCGACTTCGTTGAAGGTGGTCAGCATCGCGGTGGAGTTCTTCGACTCCATCAGGCG
CTCGGCGATGCGCTTGCGGATGCGGGTCATCGGCACGCGCTCTTCCGGGCGTGCGCCACC
GGCCTTGCCGGCGCCGCCGTTGCGGGCGAAGTTGACGATGTCTTCCTTGGTGACCGCGCC
GCGACGGCCGGTGCCGTCGACATCGGCCGGGTTCACGCCTTCAGTGATGGCGGTGAAGCG
GGCGCCCGGCGGCAGCGCATCGGCGGCCGACTTGGCGGCCGGGGCCGGCGCAGCGGCAGC
GGCCGGAGCCGGAGCGGCGGCGGCCGGAGCGGCCTCGGCGGTCGGTGCCGGAGCAGCTGC
AACGGCGCCTTCCTCGATGATCGCCACGACCTGGCTGGAGGTCACGGTCGAGCCTTCGGC
GAACTTGATTTCCTTCAGCACGCCGTCGACCGGCGACGGCACTTCCAGGACGACCTTGTC
GGTTTCCAGGTCAAGCAGGTTTTCGTCGCGCTTGACGGCGTCGCCCACCTTCTTGTGCCA
GGTGGCGATGGTGCCGTCGGCGACGGATTCGGGCAGTACCGGGGCTTTGACTTCGGTGGC
CATTGCGGGAGCTTCCTGGTTTGTCTTCTAAATATGGGGAGGATTATTCAGCGAACGTGT
CGTTGAACGGGTTGACCAGTGCGTCGGCGATCAGCTGCTGCTGCTCGCGGACGTGGTCAG
CCATGTGACCGGCAGCCGGCGAGGCCGAACGTGCGCGACCGGCGTAGTGCAGGTTCTGGC
CATCGGCCAGGCAGAACTGCAGGTGGTGGCGGATCTGGTACCACGCGCCCTGGTTCTGCG
GTTCTTCCTGCGTCCACACCACGTCGGTGGCCTTGCCGTACTTCTTCAGTTCGGCCGCCA
GCAGCGCACGCGGGAACGGATACAGCTGCTCCACGCGGATGATCGCCACGTCGTCCTGGC
CACGCTTGATCTGGTCCTCCAGCAGGTCGTAATAGACCTTGCCCGAGCACAGCACCACGC
GCTTGACCTTCTTGGCGTCTGCGTTGGCGTCGCCGATCAGGTGCTGGAACTCGCCGTTGG
CCAGCTCGTCCAGGGTCGACACGGCCAGCTTGTGGCGCAGCAGCGACTTCGGCGACATCA
CCACCAGCGGCTTGCGGGTGGTCATGTGCAGCTGGCGACGCAGCATGTGGAAGGCCTGGG
CCGGGGTCGACGGCACGACCACCAGCATGTTCTCCAGCGCGCACAGCTGCAGGAAGCGCT
CCAGGCGCGCCGAGCTGTGTTCCGGGCCTTGCCCTTCATAGCCATGCGGCAGCAGCAGGG
TCAGGCCGGAAATGCGGCCCCACTTGGCTTCACCGGCGGCGATGAACTGGTCGATCACCA
CCTGGGCACCGTTGGCGAAGTCGCCGAACTGGCCTTCCCAGATGCACAGCGTGTTCGGAT
CGGTGGTGGAGAAGCCGTACTCGTAGGCCATCACCGCTTCTTCGCTCAGCAGCGAATCGA
TGACGGTGGCCTTCTCCGGCGAATCCACCAGCTGCCGCAGCGGCATGTAGTAGTTGTCGG
TCTTCTGGTCGTGCAGGATCGCGTGGCGATGCGTGAACGTACCGCGGCCCACGTCCTGGC
CGACCAGGCGCAGTGCATGGCCTTCGTCGAGCAGGGTGGCGTAGGCCAGGTTCTCGGCAA
AGCCCCAGTCGCCCGGGATCTCGCCGGCGGCCATCTTGCGGCGGTCGTCATAGACCTTGG
CCACGCGCGAGTGCAGCTGCACTTCATCGGGAATGGTGTTGATCAGCTTGGCCAGCTCGA
CCAGCTTGTTCTTCTCGACCTTGGTCGAGACCGGGTCGGACAGCTTGCCTTCCAGCAGCT
TCGGCCAATCGACGAACAGCGGGCTGCTCGGCGGGGTCTTCTCGACCTTGGCCAGCTCGG
TGGTCACTTCACCGGCGTCCAGCTTCTCGCGGTAGGCATCGACCATCGCCTTGCCGGCGC
CGGCGGCGATCACGCCCGCCTTTTCCAGCTGCTCGGCGTACATCTCGCGGGTGGTCGGGT
GCTTGCGGATCACCTGGTACATCAGCGGCTGGGTGATCGCCGGTTCGTCGGCCTCGTTGT
GGCCCCAGCGGCGGTAGCACATCAGGTCGATGACCACGTCCTTGGCAAACGTCTGGCGGA
ACTCGAAGGCCAGCTGTGCGGCGAACACCACTGCTTCCGGGTCATCGCCGTTCACGTGCA
GCACCGGCGCGGCGATCATCTTCGCCACGTCGGTGGCATAGCGCGTGGAACGCGTATCCA
GCGGGTTGGAGGTGGTGAAGCCGACCTGGTTGTTGACCACGATGTGCACGGTGCCGCCGA
CGGCGAAGCCGCGGGCCTGCGACATCTGGAACAGTTCCATGACCACGCCCTGGCCGGAGA
AGGCCGCGTCGCCGTGGATCAGGATCGGCATGACCTGCTTGCGCGCGGTGTCCTTGCGGC
GCTCCTGGCGCGAGCGCACGGAACCGGCCACGACCGGGTCGGCGATTTCCAGGTGCGACG
GGTTGAACGCCAGCGCCAGGTGCACCGGGCCGCCATCGGTGGCGACGTCGGCGGAGAAGC
CCATGTGGTACTTCACGTCGCCGGCCGAGGCGTGCTCGTCGTGCTCGAACTTGCCTTCGA
ACTCGTCGAACAGCTTGCGCGGGTTCTTGCCCAGCGTGTTGACCAGCACGTTCAGGCGGC
CACGGTGGGCCATGCCGATCACCACATCCTTGACGCCATCCTTGCCGGCGTTGCGGATGA
TGGTGTCCATCATCGGGATCAGCGAATCGCCGCCTTCCAGCGAGAACCGCTTCTGGCCGA
CGTACTTGGTGTGCAGGTAGCGCTCCAGGCCCTCGGCCGCAGTCAGGCGCTCCAGGGTGC
GGCGCTGGGTGTCAGCGTCCAGCTGGTAGTTGCCACCGGCGGCTTCCAGCTTCTTGTAGA
TCCACTGGCGCTGCTCGACCTCGGAGATGTGCATGAACTCCGCACCGATCGAGCCGGTGT
AGGTCGCCTTCAGGCGTGCCAGCAGGTCGCGCAGCTTCATGCGCGGCTGGCCGCCGACGC
CGCCGGTGCTGAACTCGCTGTTGAGGTCGGCATCGGACAGGCTGTGGAACGGCAGGCCCA
GATCCGGGGTATTGACCGGTGCGGCCAGGCCCAGCGGATCGAGGCGGGCGTCCAGGTGGC
CGCGCGAACGGTAGGCGGTGATCAGACGACCGACATTGCGCTCGCGCTCGTCGCCTGCAC
CGTTACCGGTACCGGCCTTCAGCGCATCCTTGGCCGCGTCCGCAATGTGGGAGATGACGG
CCGAGTGCGGAATGTCACCTGCTTCGCGGCCCTTGAAGCCGTCGAAGTAGGTTTTCCATT
TGGGATCGACACTATCCGGGGAGACCAGGTACTGCTCGTACAGGTCCTCGACATAGGAGG
CGTTGTCGCCGGCGAGTTGCGAAGATTGCGCAAACTGCTTCAGTTGATTGTCCACGATGG
AGGGTGTTGATTCGCTTTGTGGGGTATGGCTTCAGAAGGACCCGGCAGGAAGATGAATAG
CCCTGCGCGGGCGCGTTCAAACAGCCAAATTGTACCCCCAACCGGACACGAAGGGGCACC
ACCACAGGTATCCCGCGTCCGCCGATGCCGGTTCCAGACAGGTTCGGTCGGCTGTGCCGA
CTCAGATGCCGAGCGCACGCAGTTCGCTGCAGACGCGCGAACGGTCCCAGACACGCTGCA
ATTGCTGCTCGAACGGCTGCGAACGTGCTGGCAGCGCGATGCCGGCCTCGCCGTCGAGGC
GATGGCCGATCAGACGAAAGTAGAAGTCGCCCGCATCGTTGAGCAGGCAGGCCGAGGCCA
GCGCGCGGTCGACCGGATCGCTGACCTCGCGGAACTGGATCACGCTGGGCAGGCGCTGGG
CCAGCGCCAGCAGCGGCGACCCGGCAGACGCGATCGCGGCGGCGTCGTGCACGATCACCC
GCAGCTGCTTGTCGTGGCGGGCGGTGACGAAGCGGCGCAGGGCGGACTGTACCGGGGGCG
CATCGAGCAGCCCCGGGTCCAGTTGGCGGCTGTGCAGCCACAGCTGGCGACGGGCGCGGT
GGATGATGGCCGTGGTGATCGCCACCGCCTCGGCGCGGCTGTCGATGGCGCTGGCCACGC
CCAGCCGGCGGCGCATCTGCTGGTGTCCGATGCCGGCTTCCTCGAACACCTCGCCCTCGG
GCAGGAAGCCCTGGCGTGCATAGAAATCGCGCGCGGGCAGCTGGGCGTGCAGGTGCAGTT
CGGCCAGGCCGAGCCGGCGCCCGGCCTCGACCAGGGCCGCCAGCAGGGCCTCGCCGACCC
CGTTGCTGCGATGGGTGGCCAGCACGGCCATGCGGCCGATGCGGCCGTCCGGGGCCAGCC
TGCCGGTGCCGACCGGCTGGCCGTCACTGTCCAGCGCCAGCACATGGGCACTGACCGGGT
CCAGCGCATCGCGTTCCAGCTCGGCGGCGATGCCCTGTTCCTGCACGAACACGCGTTGGC
GCACGTCGTGGATGGCAACGTGGGCGTCGGCGTGGCTGACCTGCTGGACCCGGATCATGA
CGATGGCTCAGGCCCGGCCGGTGCTGTCGTCTTCGTCGTCGTCCTCAAAGTTGACGATGA
CCTCGATACCGTCGTCGTGCACGGTCACGGAGTGGACATCGTCGGACACCGCGTCGGCGT
CGATCGCCTCGACGCGGTCGCGGCCTTCGACGACCTCGCCGAGCACCACGGCATCCTCGC
TGTCTTCCTCGTCTTCGGCCTCGTACACCTCATTCGGGTCGATCAGCTGGAACACACCAC
CGACCAGCAGCTGCTGGACCACGGCACGGCCCTTGTCGGACAGGCCGCGATAGGCGGCGG
CGTCGAGCTGCTCGGCGCCGGCCAGTCGCTGCGCGTCCTTCACCGGCAGCGCGAAGTCCT
GGCCGCTGACATACAGGCTGGCGCCACGCTTGGCCCGGCGCCAGGCCAGGCGGGCCCACG
GGTGGCGCTGCAGCAGCATGCCCGAGGCCAGTGCTTCGACCACTTGCTCCGCGGCCGGCG
CAGCCTGGTGGGCCATCACTTCGCCGGCGGCGCGGTAGGTGGTGATGAAGCGGCCGAACC
AGTCACCCAGCTTGTCCGGGTCGTTCATGCGGATGGCGTTGAGGGCGGTGATCACCCGCG
CCATCGCCACCGTGTCGATTTCGTTCGGGTCGGCCGGCACCTTCAGGTCGGCATCCTGGT
AGCGGATGTTCTCATCGGCATCGGCGATCAGGGTGTCCAGATAGTCGCTGATCAGCTCGG
CAGAAGACGGCGCACGCATGCCGAACGAGAAGGTCAGGCAGGGGTCTTCGGCGACGCCGT
GGTGCGGCACGTTCGGCGGCAGGTACAGCATGTCGCCCGGCGCCAGCACCCAGTCGTGGG
TGGGCTTGAACACCTTCAGCAGCTTCAGCTCCACGTCCGGGCGGAAGCCCAGCGGCGGCT
GCCTGCCCTTGATCGATTCGCTCGCATCGATCTGCCAGCGACGGTGGCCGTGGGCCTGCA
GCAGGAACACGTCGTACTGATCGACATGGGCGCCGACCGAGCCGCCGGTGGCGGCGAAGC
TGATCATCACGTCATCCATGCGCCAGCGCGGCAGGAAGCTGAAGTGTTGGATCAGGGCGC
GCACGTCCGGGTCCCACTTGTCCACATCCTGCACCAGCAGGGTCCAGTCGTGGTCGGGCA
GGGCGGGGAACACGTCTTCCTGGAACGGGCCGGTGCGCACGCGCCAGCCGTCCTGGGCCT
TGTCGTGCTCGATCAGGCGCGCCAGCACACCTTCCTCGCAGGCCAGCCCGGCCAGGTCTT
CCGGCTGTACCGGGGTCTGGAAATCCGGGAAGGCATTGCGGATCAGCAGCGGGCGCTTCT
GCCAGAAGTCGCGCAGGAAGGTGGCCGGCGCCATGCCGAGCGGCTGGCCAGGGCGGGCGG
TGACTTCGATCAGGGGGGCGGAGGACTTGCGGGCGGCCATGGGGGAATCCTTGCAGCGGA
AAGCGGGAGGGGCGGCGTGGCGAGCCGCCAAGGGTTCCATTGTCCGCCGTTCGTCGGGAT
TGCGCACGTGCGGTGGTTTGTCGCGGGGTGTCCGGCCAACGGCGGAGCCCCTCGTCGCGG
GTGACAGTTTCCTGCGCGGCCCGCCACGGAATGGAAGAAGAAGATCAAAGGCAACAGCGG
GTCGCGCGCTGCGCTTGCTCATGCCCTTGTAGAGCCGAGCCCACGCTCGGCTTGCTGTTG
CCCACGCCCAAAAGCAGCCGAGCACGGGCTCGGCTCTACAAAAGACCCTCAAACAAAGAC
GGACGCGGCGAAGCCGCGTCCCTCTTTCAAATTCCGTCCCGACAACCCAATGCTCTTCGA
TCCGTCACCGGGAATCTGCCAGAGGTGGGGCGGGAGGGGCCAGCGGGACCGTTGGCGCCA
TGGATGGCGCCATCGAGCCCCCATGGATGGGTTCACGGCGTGTCCTGCTGGCCCCTCCCG
C
>contig00012 len=132782 cov=32.0 corr=0 origname=NODE_12_length_132782_cov_32.049725_pilon sw=shovill-spades/1.0.4 date=20230425
GGCCAAAGCAACAGCAACAGCAACAGCAACAGCAAAAGCGTGCATTCCGTGAGATGGCGG
GGTGGGGGGGGGGGGGGGGGGGGGGGGGGGGGGCGGCGGGGGCGGGCGGGGGGGGCCGGC
CGCGGCCCCGCCGCCCCCCCCCCCCCCCCCCCCCCCCCCCCCCCCCCCCCCCCCCCACCC
CGCCTTCGACAGTTGTCCGCGATCTGTCGGAGCGGCGTACTGCTCTGGTAGGTGTCGACC
TTGGTCGACACGGTAGATCCACGTCATGCGTGGATGAATTCACTCGATATCTGACAGATG
CGTCGACCAAGGTCGACACCTACCAACAGCCGCGTGAACCTGTCGAAGGTGGGGCGGTGT
CGGAGTGCGGGGTGTCAGCCGCATGGGCCCGAGGCATGCCTCGGGCGGGTTGGGCAGGAC
GCCCAACCCCGGTCTTGCCGTGTGCGCAGGAAAGCGCACACGAGCAAGCGGCTGCCAAGC
CTTATCTGATCGGAATCTGGCAGCGTAGGTGTCGAGAGCCGGCGTGGGCCGCCGTGTAAG
CCTGGATCTCGACGATCGCCATGTAGCAACTGTGTTGATGGAGGGGCCAAGCCCCTCCAT
CAACACAGTTGCTACATGGACGTACTTGCGGCGTCCCCGCACTCCGACACCGCCCCGCCA
ACCCCCGGAATGCCAGCTTCTGCTGTTGCCGTTGAGGTTGCCGGCCAGCGGCCGGCACTA
CCAGGGGTGCAGGGCGCAGCCCTGCCGAAAAACACGCATAAAAAAAACAGCAGGCCGAGG
CCTGCTGTTTCGGTGTAATGGTGCGCCCGGAGAGATTCGAACTCCCGACCGCCTGGTTCG
TAGCCAGGTACTCTATCCAACTGAGCTACGGGCGCCAATTACATAAACTTGTTGTGCTGA
CTGTGTATGGTGCGCCCGGAGAGATTCGAACTCCCGACCGCCTGGTTCGTAGCCAGGTAC
TCTATCCAACTGAGCTACGGGCGCGCGGTACACAATCAAATTTTACTGCATTTCCAGCGG
CGGATGCTGAAAACCTGTCGAGTGGTGCGCCCGGAGAGATTCGAACTCCCGACCGCCTGG
TTCGTAGCCAGGTACTCTATCCAACTGAGCTACGGGCGCCCTGCGACAGGAGCGGAATTA
TGCGGATGTCGGCGCGTACCGTCAACAGTTTTGTGAAAATTTTCATCCAACTGAATGAAA
AAGCGGTCTGCCACAGCGTCAGGGGCCTTCAACCAGGCGAAATGATCCGCACGCGTGCCC
AGTTCCTGCGCCGACAGCACGCGCAGCTGCGCGTCAACATTCGGCAGCTTGGCCAGCAAT
GTCTGCATCGATCCGGTCGGTGCCAACCAGTCGTGTTCCATCAACACCGCCTGCGCGCTG
CCATGCACGCGCGCCATCTGTGCGTCGAGGTCTTCGTCCATGCCGGCCGCGGCATAGTGG
TTGTTCAGGCCCACGCGCGCCCAGTCGGCGATCAGTCCGCGCGCTTCGGTGCCGCCGAAG
CCGAGGCGCCGGCCATGCAGCACGCCTTGGCGCTGTGCGATCCACGGCAGGAAGCGGTAG
ACCAGTGGCAGCAGCCAGCCCCGCGGTGGCGGGAAGCCGCGCCAGAACGGTGAGCCGCTG
GCCGCCAACCACAAGCGGTTGAAGTGCTGCGGATTGCGGCCGGCATGCACGCAGGCCAGC
TGACCGCCGAGGCTGTGGCCACCGATGATCCAGGGCAGCGCGCCGGCCTCGTCATCCGCC
GCGACAAGGACCGCCTGGCTGGTGGGCAGATCCTGTTCGAGTACCTCGCGATAGCCCCAG
TCCTGCGTGCGCGACGGCCGCAGTGAGCTGCTGCCATTGCCGCGCCACTCGTGCAGGTAC
ACCGCCACGCCCTTCGCCGCCAGCGCCTGCGCCAGCGGCAGGTAGTGGCGCGCGGCCACG
CCCAGTGCCGGCAGCCACAGCAGGCGCGCGATGGGCTGTGCAGGCACGCAGGCAATCACT
TCGTAGCGATGGCCATCAGCGCACTGCACGGCGAGGACGTCCGGTGTGAGGCTCATGCGT
GGGGTGCCGCGCCGAAGTGATCGAGCACCAGCACCTCGCTGCGGCCGGGGGCATAGCCCT
GCTGCAGGCCGCGTGCAACGTAGTCGATACCGGCTTCGCAGGCATTGGCCAGGCTCAAGC
CGTTGCACAGTTGCGCGGCGATGGCCGAGGCCAGCGTGCAGCCGGTGCCATGTGCGTCCA
GCGGCAGGCGGGCATGGATGAATTCTTCGCTGCTGACGCCGTCGAAGTAGCGGTCGATCA
CGCGGTTGCCTTCCTGCAGATGGCCACCTTTGAGCAGCACCGCACCGGCGCCCAGGTCGA
GCAGGGCGGAAGCGGCGCGCTCCGCGTCATCGCCGTTGCCGATCTTCCGTCCGACCAGCA
GCTCTGCTTCCGGCGTGTTCGGGGTGATCAGCGTGGCCAGCGGGATCAGCCGCTCGCGCA
TCGCCTGCAGGGCGCTGTCTTCCAGCAGGCGCGCGCCGCTGGTGGCGACCATCACCGGGT
CCAGTACCACGTGTGGCGGGCGATGGCGCTCCAATGCATCGGCGACGGCATTGATCACCT
CGGCGTTGGCCAGCATGCCGAGCTTCACCGCGTGGATGTCGAAGTCGTCGAAGCAGGCGT
CCAGTTGCGCGCGCAGGAAATCGATCGGCGGCACATGCACGGCGATGACGCCGCGGGTGT
TCTGCGCGGTCAGTGCAGCAATCGCGGAAAGGCCATGCACGCGGTGTGCGGCGAAGGCCT
TCAGGTCGGCCTGGATGCCGGCGCCACCACCGGAGTCGGAGCCGGCGATGGTGAGGGCGG
AAACGGGAGTGGTCGGGCTCATCCAGCGATTGTGCCGTGGTCACCGTAAAGGAGGTAGCG
CCGCCGCTGATAGATGGGGTCAGATCCCTTTTCCGCAGGAAAAGGGATCTGACCCCCCGG
AGCGCCGCCCTCAATGCCGCCAACGCGCCCACTGCTGGTACAGCACATAACCCAGTCCGG
TCAGGCCGGTCAGCAGGGCGGGGGCAAGCAGGGCGTCGTACTGCCAGCGCACGAACAGCC
AGGCGCCGAGGATGCCGCCGGCGAGGAAGCCGCTGATGATCAGGCCGCTGAGGGTCAGTC
GCCGTACCTGCAGTGGCAACCCGCGCAGCAGGTGGCCCAAGCCGATGCCGAGGTCGGTGA
ACATGCCGCTGAGGTGGGTGGTGCGCACCACCGCGCCGCTGAAGGTGGTGGCCATCGCAT
TCTGCAGGCCGCAGGCCATGGCAGCGGCCAGTGCACCCCATATCTGGTGCCGTTCGAACA
GCGGAATGGCTACCAGCAACAGTGCTGACTCCAGCGCCAGCGCCACGCCGTAGCGTCGGC
CCAGCTGCAGGGTGCTGTCCTGGATCAGCAGGCCGCTGAGCATTGCGCCCAGCGAGAACG
CGATCAGCAGTCCCCACAGGTGTCCGACCGCGCGCCAGTCACCCTGGGCCAGTGCCATGC
CGAGCTGGCTGGTACTGCCGGTCATGTGGCTGACCGCCTGGTGCTCGAAACCGAGGAAGC
CGACCACGTTGACCATGCCGGCCACGCACGAGAGCGCGACCGCGCCGATCCAGACCCAGG
TGGGCAGGCGTATTCCCATCGGCGGGGCCCCTCAGGGCCCGCCGAAGCCGCCGTTGAACT
GCAGCTCGCTGAAGGTGTTGCTGGCCGGGTCGAACACCGCGCCCCAGAACTGCGCGCCGC
CATCGCAGACGCGGATCGCTTCGCGGGCCGGATTGATGCCGCTGTCGTCGGGCAGGTGGA
AGGCATTGATGTAGATCAGCCGTCGGCCTGCGCTTTCGATGCCGACGTACTGCCGGTCAA
AGTCGAGCACCTTCGGCACCTGGGCCTCCAGCGAAGACAGGTTCGCTTCCAGCTGGTCGA
TCTGCTGCCGGCTGGGTGCCCAGTAGCCACTGACCCGCCCGGCCTCGCGGCCGGGGCTGG
GCCGCGAGCAGGTGTCGAGCACCTGCGCGGCGATGATCGGGCGGGTGACCACCCAGGACT
GGCCGGTGCGCTCGGCGGTGGGCACACTGGCCGGGCCGCGCGTAGTGGTGCAGGCGCCCA
GCACGGCTGCGAGGGTGATTGCAGCCGTGGGCAGCAGCAGGCGGGTGCGGCGGTTCACAA
CACCTCCGAAGCGTAATCGGCCAGGCGCGAACGCTCGCCACGGCGCAGGGTGATGTGTGC
ACTATGCGGCCAGTTCTTGAAGCGATCCACCGCGTAGGTCAGGCCCGAGGTGGTCTCGGT
CAGGTACGGGGTGTCGATCTGCTCGACGTTGCCCAGGCAGACGATCTTGGTGCCGGGGCC
GGCGCGGGTGATCAGCGTCTTCATCTGCTTCGGGGTGAGGTTCTGTGCCTCGTCCAGGAT
CAGGTAGCGCGACAGGAACGTGCGGCCGCGCATGAAGTTCATCGAGCGGATCTTGATGCG
GCTGGCCAGCAGGTCGTTGGTCGCCTGGCGCCCCCACGTGCCGCCTTCCTGGTTGTGCGT
GAGCACTTCCAGGTTGTCGGTCAGCGCGCCCATCCACGGCGTCATCTTCTCTTCTTCGGT
GCCGGGCAGGAAACCGATGTCCTCGCCGACGCTGACCGTGGCGCGGGTCATGATGATCTC
GCGGTAGCGCTGCTGGTCCATCGTCTGCGCCAGGCCGGCGGCCAGCGCCAGCAGGGTCTT
GCCGGTGCCGGCGGTACCCAGCAGCGTGACGAAGTCGATCTCCGGATCCATCAGTGCGTT
GAGGGCGAAGTTCTGCTCGCGGTTGCGTGCGCTGATGCCCCACACGGCGTGGCTGCCGTG
GCGGAAATCATCGACCAGCGACAGCACCACCTTGCCGTCACCGACCACGCGGCTGACGCG
CAGCTCGACTTCATCTTCGCCGGGCAGGTAGACGTACTGGTTCGGGTACCACTCCTCGCC
GTCCTGCGCCTGGATTTCGTAATGGGTACGGCCCTTGTCGCTCCAGCTGCGCAGGTCGTC
GCCGTGGCGCTTCCAGAAGTCTTCCGGCAGCTCGGTAGCGCCGGTGTAGAGCAGGCTGAA
ATCGTCCAGCGCGCGGTCGTTCTCGTAGTCCTCGGACACGATGCCGGCGATGGCGGCCTT
GATCCGCAGGTTGATGTCCTTGGAGACGAACACCACCGGCAGGTCGGGGGTTTCTTCCTT
CAGGGCCAGGATCGCGCCGAGGATGGCGTTGTCCGGGATCACCTTGCCGAAGCTCTTGCC
AGCGTCGAAATGGCTGGTCTGGAAGCGCAGCTTGCCGGCGCTCTGCTTGCCGCGCAGCTG
CAGCCCATTCGGGCGCTGCAGCGGAATGCCGTCGGCCAGGTTGTCCAGGCCGGAGGCCTG
CACCAGCTCGTTGAGGAAGCGGCTCACCTGGCGGGCGTTGCGGCTCGCTTCGGAGGTGCC
CTTCTTGCCGTTGTCCAGCTCCTCGATCACCTGCATGGGCAGGTAAACGTCGTGCTCCTC
GAATTTGAACAGCGCGGTCGGATCGTGCATCAGCACGTTGGTATCCAGCACGTAGATGCG
CTTGCCTCGGGTCATCGTCGATTCCTGGTTACGGACAGGGAAAAACCACCACGGCCTGCT
GCCGGGCAGGGTGATGGCAGACACAGTAGGCAGTGGGACTCACTTGGACTGGGAGGCCTT
CAGTTCGGCGAGAACGGCATCGGCATGGCCGGCGACCTTGACCTTGCGCCAGGACTGCAC
GATGCGGCTGTCGGGGGAAATCAGGAAGGTGCTGCGTTCGATGCCACGTACCTGCTTGCC
GTACATGTTCTTCATCTTGATCACGTCGAAGGCGCTGCACAGCGCTTCGTCGCCATCGCT
GACCAGGGGGAAGCCGAAGCCCTGCCTGGCACAGAAATTGTCGTGCGACTTCACCGAATC
GCGCGAGACGCCCAGCACGACCGCGCCGGCCTTCTTGAACTTCGGCAGCAGCGCGTTGAA
GTCGATACCTTCGGTGGTGCAGCCGGGAGTGCTGTCCTTGGGGTAGAAGTACAGCACCAG
CCACTGGCCGGCATAGTCGCCGAGGGTGGCCTGGTCGCCACCGGACAGCGCCAGCGGCAG
GGAGAGGGTGGTGCTGTCCAGGGTATCGCCGTTGTTCATGAGGTCCTTCTGTCGAGCCTG
GGTTCTTTCCAAGACAATTGCATGAAACGCCACGCGCCCGTGAGAGGCGCGCGAAAAATC
AGGAATTCATTCAGAACTTCATCGGGTCCATGATCGCGTCCAGGTTCAGGTGGTCGCAGA
ACTCAAGGAAATCGTCGCGCAGCGCGGCGATGTGCATGTTGGCCGGCACGCCGATGGTGA
CCTGTGCACTGAACATTTCCGCACCGGTCTGCATGGCGCGGTAGCGCGTGCTCTGCAGGT
TCTCGATGGTGATGCCCTGGCGGTCGAAGAAGTCGGCCAGCTGGAACAGGATGCCCGGCT
TGTCGGCGGCGATCACTTCGACGATGTACGGCAGCAGGTTGGACTGCGCCTGCTTGGCGG
CGGTGCGGTACCAGACCAGCTTCAGGCCCTCCTCGCGCTCCAGCCGGGTCAGCATCGCCT
CGAGCTTGGCCACCGAGTCCCAGGAGCCGGTGGCCAGGGCGGTGACCGAGACATCGCGGC
CGACCGTGGCCAGGCGTGCGTCCACCAGGTTGCAGCCGCTGTCGGCGATGCGGCGGGTGA
CGGACAGCAGGGGGGACTCCGGATGCGTCGTATAGGCGTTGATCAGGAGGTGGTTTTCGC
TCGGCGCGGGGCGCGGGGTGGTGTCGGTCAAGGCGATTCCGGGTAATGCATGCGTGAGTC
TGAATGCCCGCCAGAGGCGGGGATCCACCGGTGTCCAGCATACTTGCCCGTGCTTTCGCG
CCGCAAGTAACATTCAGGCCGCCCCCAGCCTTTCGTGGCGGGCGTTTCCCTTCCCAGCCA
AGAGCAGCACGTCCTTGTCCCTTTCCGGCCTCATCACCGCGCTGGCGACCCCGTTCCGGG
CCGACGGCGCCCTCGATCCCGATGGTTGGCAGCGCCTGCTGCACCTGCAACTGGAGGGTG
GCGTCCATGGCGTTGTCGTGGCTGGCTCGACCGGCGAAGCGGCGACCCTGACCGATGCCG
AGTACGACCAGCTGCTGGCCAGCGCCGTCGAACGCATCGGCGGCCGCATCCCGGTCATGG
CCGGCACCGGCCTGTCGGGCACCGCCAAGACCATCGAACAGACCCGCCGTGCCGCCGCCC
TTGGCGCCAGCCACGCACTGGTGGTCACCCCGCCGTACGTGCGGCCGACCCAGGCTGGCC
TGATCGCGCACTATCGCGCGGTGGCCGACCAGGGCGGGCTGCCGGTCGTGCTGTACAACG
TGCCCGGCCGTACCGGCTGCGACATGCAGCCGGAGACCGTGGCCGAACTGGCCAGCCACC
CCAATATCGTCGGCATCAAGGAAGCGGTGGGTGACACCGGCCGGGTGCAGGCGCTGCTGG
CGCTGCGCAGCCCGACGTTCGCGGTGCTCAGTGGCGACGACGGCACCGCCGCGCGTTCGA
TCCGGGCCGGCATCGATGGCCTGATCTCGGTCGGTTCCAACGTGCTTCCGGGCGCGTATC
GCCGGATGTGCGAGCTGGCTGCCGCGCACGACCACGAAGCCACCGAGTCGTGGGACGCGC
GCCTGCATCCCTTCCATGATTTCTGTGGCGTCGAACCCAACCCGATCCCGGTCAAGGCGC
TGCTGCGCCGCATCGGCATCGGCCATGACCTGCGCCTGCCGCTGCTGCCGCTGTCGGCAG
CACATCATCCCGCGGCCGACCACCTTGCCGGCGACATCGCCGCCCTCGAAGCCCTTTCCA
GCCACTGACCTTCCGTCTTGGTCTGACCCAGGAGATTCACATGCGTCAATCCGTTTCCAC
TGTCCGCGTGCTGTCCTACGCCCTGCTTGCTGTAGCTGTTGCGGCCGGCACCACCGGCTG
CTTCAAGCGTGGCGTCAAGGGCGACTACGCCCTGGCCCCGGAGATGCGCCCGCTGGAAGT
ACCGCCGGACCTGAACCTGCCCAACGCCACCACCGACAACAAGGTGCCGACACTGGCCTC
GGCCACCAAGCCGGCGGCGCCGGTCGCCGCAGCCCCGGCGGTGGGCAACACCGGTTTCAC
CGTTGCCGGTGGCAAGGATGAAGCCTTCGCCAAGGTCGGTACCGCGCTGGAAGGCGTCGA
AGGCGTGACCATCGCCAGCCGCGCGCAGCTGCTGGGCTCGTACGACGTGGCCTACGAAGG
CAGCAACTTCCTGGTCCGCGTGGTGGCGGTTGATGCAGGTGCCTACATCTCCGCGGTCGA
CCCGCGTGGCCTGCCGGCCACCGCCGAAGCGCCGGTGAAGCTGATCGCCGCGCTGAAGGC
GAAGCTGGCTCAGTAAGGGCCGCCCTGGTGGAGGCCGACCTTGGTCGGCGCTTTTGTGCC
AACCAAGGTTGGCACCTACCGAGAACAGAAAAGGGCGCCATGGGCGCCCTTTTCCGTTGC
CGCCGCGGGCGCTTCTCAGCGCTCCAGCAGCTTCAGCTTGTCCGGCTTGCCGTCCCATTC
GCCGGCGTCGGCGGGCGGGTCCTTGCGCACGGTCAGCACCGGCCACTCCTTCGCCAGCTC
GGCGTTGAGGGCAACGAAGCCTTCCTGGCCGGCGGGGACGTCGTCCTCGGGGAAAATCGC
GTTGACCGGGCACTCCGGCTCGCAGAGGGTGCAGTCGATGCACTCATCCGGGTCGATCAC
CAGGAAGTTCGGGCCTTCGTGGAAGCAATCCACGGGGCACACTTCCACGCAATCGGTGTG
TTTGCACTTGATGCAGTTTTCGGTGACGACAAAGGGCATGGGCTGGGGGTGGATCGATTC
CTGAACCCGCCAATTCTAGAACAGGTTGGCCCCCGGTGTCGGGATGGGACGGAAAACGGG
CGTCTGGCAGGCGCGGCCATTGGCGGCACGGCAGGGCGTGTGCGAGGCTGCGCGACAACC
GGTCCTGGTGGCCGGGCTCCCTTCCCAGCAGGATCGTCCATGTCCCAGGCCCCGTCCCGC
ACCGCCTCCCACGGTGGTGAAAACACGGCGTTCATCGTCCTGATCAGTTGCGTGGCCACG
CTTGGTGGCTTCCTGTTCGGCTTCGACAGCGGTGTCATCAACGGCACGGTCGATGGCCTG
CGCCAGGCCTTCAACTCCAGCGAGGCGGCGCTGGGTTTCGAAGTTGCCTCGATGCTGCTG
GGCTGCGCGATCGGTGCCTTCCTGGCCGGTTGGTTGGGCGACCGCTTGGGGCGCCGTGGT
GTCCTGATCGTGTCCGCGCTGATGTTCCTGGTCTCGGCGCTGGGCGCCGGGGCGGCCCAC
GCGTCCTGGCTGTTCATCGCGGCCCGCGTGCTGGGCGGCTTTGCGGTGGGGGCGGCCAGC
GTGATGTCACCGGCCTACATCGCCGAAGTCGCCTCGGCGCGCTATCGCGGCCGGCTGGCC
ACGGTGCAGCAGATGGCCATCATCTGCGGTTTGTTCGCGGCTTTCCTCAGCAATTACCTG
CTGGCCCGCGCCGCCGGCGCCTCGACCGAGCCGCTGTGGCTGGGCCACGAAGCCTGGCGA
TGGATGTTCTGGATGCAGGCGCTGCCCTCCGCGCTGTTCCTGCTGTTGCTGCTGGTGATT
CCGGAAAGCCCGCGCTTCCTGGTGCTGAAGGGCCGCCAGGGGCAGGCGAGGGCGGTGTTG
TCGCGACTGTACGGCGAGGCCGCTGCCCGGGCCAAGCAGGCCGAGATCGAAGCCAGCCTG
GAACAGGACCAGCACAAGCCGCGCTTCGGCGACCTGCGCAGCAGGGCTACCGGCAGGCTG
CGCCCGATCCTCTGGGTGGGCATCGGCCTGGCCATGTTCCAGCAGCTGGTCGGCATCAAC
GTGGTGTTCTACTACGGCGCGGTGCTGTGGCAGGCGGTGGGCTTCTCTGAAAGCGACGCA
CTGCTGATCAATGTGCTGTCCGGCGCGCTGAGCATCGGCGCCTGCCTGCTCACCGTGCTG
CTGATCGACCGCATCGGGCGCAAGCCGCTGCTGTGGGTCGGCTCGGTCGGCATGTCGGTG
GCGCTGGTGCTGATGGTGGTGGCGTTTGCCAGCGGCAGCCTGGCCGGCGGGCGCCTGCAG
CTGTCCGATGGCATGGGGCGGCTGGCGCTGGTCGCCGCCAACGTCTACGTGGTGTTCTTC
AACATGTCCTGGGGCCCGGTGATGTGGGTGATGCTGGGCGAGATGTTCCCCAACCAGATC
CGCGGCCCGGCGCTGGCGGTGGCGGGTGCGGCGCAATGGACCTCGAACTTCGCGATCACC
GTGACCTTCCCGATGCTGCTGGCCGGCATCGGCCTGGCCGGCGCCTATGGCATCTACGCG
GTCGCGGCGATCCTCTCGATCGTCTTCGTGGTCCGCTACGTACGCGAGACCAAGGGCAAG
GAGCTGGAGCAGATGGAAGGCTGACGGCGACTGGCTTCGGTTGCGTTCCGTTGGCGCCTG
CTTGTCCAGAGTGTGGGGGGCAGGCCGCCCTCTCCAGGACACGCAAGAGCCCATCCATGG
TGCTCGATGGCGCCTTGCTCGCGTGCGCTGTCCTGCGCACTCGGCAAGACCAGGCTTGGG
CTCCTGCCCAACCCGTCGGGCGCATGCGCCCAACCCATCGCGCCAACGGTCCTGGAGAGG
GCGGCCTGCCCCCTCCTGACAGTTTCATGGTGCGTGCGGATGCGGCGAAGCGCTGGTCGG
TTGTTGCCGCAGCTGGCGGGAAACCGTCCAGAGTCGGTGGGGTCACCCAGGGCAGGACCG
TTGGCGCCAAGGATGGCGCCATCGAGCCCCCATGGATGGGTTCACGGCGTGTCCTGCCCT
GGGTGACCCCACCGGCTCGAGCCGATTGCAGGGAGGCGCCAAAGCGACCAACCCGACCGC
AATCACTGCAATCCCGAAAAACAGAAAAGCCCGCACAAGGCGGGCTTTTTCGGTTCCTGC
TGCGGCGACTGGCGCTCCCTAGGGGACTCGAACCCCTGTTTTAGCCTTGAGAGGGCCACG
TCCTAACCACTAGACGAAGGGAGCGTAACTGTGTCGCTGCCGAGGCAGGAGCGCTAGTAT
ATGCACCTCGATGCCATTGGGCAATCCCGAAACTTCAACCGGAAGCGCCAACATCATTTC
CTCTGCTACATCACCGTTCAGCCTGCGCGTCATCCCGCGCGACCAGCACACGATCTCCCG
CAAGGACATCAGCCCGAACGCCCTGCGCGTGCTTTACCGCCTGCGCGATGCCGGCTTCGG
CGCCTACCTTGTCGGCGGCGCGGTGCGCGATCTGCTGGTCAATGGCCAACCCAAGGATTT
CGACGTGGCCACCGACGCCACGCCCGAGCAGGTCAAGCAGCTGTTCCGCAACTGCCGCCT
GATCGGCCGCCGGTTCCGCCTCGCCCACGTAGTGTTCGGTCGCGAAATCATCGAAGTCGC
CACCTTCCGTGCCAACAGCGATGACGGCAGCGGCGACCGCGAGATGGAAAACGGCATGCT
CGTGCGCGACAACGTGTACGGCACCATCGAAGACGACGCCATCCGCCGCGACTTCACCTG
CAACGCCCTGTACTACGCCATCGAGGACTTCTCGGTGCGCGACTACACCGGTGGTTTCGA
GGACGTGCAGGCGCGCCTGATGAAGCTGATCGGCGACCCGGTGCAGCGCTACCAGGAAGA
CCCGGTACGCATGCTGCGAGCGGTGCGCCTGGCGGCCAAGCTCGGCTTCCAGATCGAAGA
GGGTACTGCCGCGCCGATCCCGCACCTGGCCGGCCTGCTCAACGAAGCCGCGCCAGCGCG
CCTGTTCGAGGAAGTGCTCAAGCTGTTCCTGTCCGGACACGGCGTGGCCAGCTTCGAAGG
CCTTGAGCGTTACGGCCTGCTCGACGTGCTGTTCCCGGAAAGCGCCAAGGCGCTGAAAGC
CAACCGCACCGGCGCGCTGCGCCGCATGCTGGTCGAGGGCCTGGCCAATACCGATGCGCG
GGTGGCCAACGACGAACCGGTCTCGCCGGCGTTCCTGTTCGCGCTGCTGCTGTGGCCGGC
GTTCTGCCGTGCACAGGCGACCCTGCTCAAGCAGGGCGTGGCACCGGAAGAGGCGCAGCG
CCGCGCCGCCGACCGCGTCACCGTGCAGCAATTGAGCACCATCGCGCTGCCGCGCCGCTT
CTCGCTGCCGATGCAGGAAATCTGGCTGCTGCAGTCGCGCTTCAGCTCGCGCCAGCGCAA
GCGCGTGTTCCGCACCCTGACCCATCCGCGCTTCCGTGCCGCGTTCGATTTCCTCAGCCT
GCGCCAGGTGGCGTCGTCCGAGCACGCCGCCGATGTCGAGTTCTGGCGCGAAGCGCAGGC
GCAGTCCGGTCGTGAGCTGGAGTCGTCGCTAGATGCGATGCACAGCGAAGATGGCGATGA
CGAGAGCGGAGCGCCGCGCAAGCGCCGCCGTCGCCGCCGTCGTCCGGGTGCCGCGGCCGG
TGCAGCGGGCGAGTAAGCGATGACCCTCGCCTGGATCGGCCTCGGCGCCAACCTCGGCGA
CGCGGCCGCCACCGTCGGCGCGGCGATTGCCGCGCTGGACGGCCTGCCCGGGACCCGGCT
GCGCCAGGCCTCGCGGCTTTACGCAACGCCGGCCTGGGGCAATGAAGACCAGCCGCCGTT
CGTCAATGCGGTGGCCTCGGTCGAAACCACCTTGCCGGCCGATGAGCTGCTGCAGGCCAT
GCTGGCGCTGGAGCAGCGCTTCGGTCGCACGCGTGATCCGGCAGTGCACTGGGGCCCGCG
CGCGCTGGACCTGGACCTGCTGCTGTATGGCGCGCAAGCGCTCGACCAGCCTGGGCTGAA
GGTGCCGCATCCGTACCTGCACGAGCGTGCCTTCGTGCTGGTGCCGCTGGCCGAAATCGC
GCCGGAACTTACAATTCCTGGCCATGGACGCGTGCAGGATGCAGTGATGCGGGTCGATGC
CTGCGGGATCGCGCCGATAGGGTGATAATGCCCGGGTTATCTCCCCCGGTTATCAGCACA
TGAGCACCCACGCAGACAGCAAGCCCTGGACCGTTCCCGCCCTGGCCGAGGCCAAGCGCA
ATGGCCAGAAGCTGGTCATGTTGACCGCCTACGACGCCGGCTTCGCCCGCACCTTCGATG
CCAACGGCGTCGATCTGATCCTGATCGGCGATTCGCTGGGCATGGTCGTGCAGGGTCATG
ATTCGACCCTGCCGGTGACCGTGGCCGACATGGTCTACCACACCCGGGCCGTGGCCCGCG
TGCTGCAGCGTGCGCTGCTGGTGGCCGACCTGCCGTTCGGCGCCGATGCCACCCCGGAAC
GCGCGCTGGATGCCTCGCTGCAGCTGCTGCAGGCCGGTGCCGAGATGGTCAAGATCGAAG
GTGCCGGCTTCAAGGTCGACATCATCCGCTACCTGGTCGAGCGCGAGATTCCGGTCTGCG
CGCACCTCGGCCTGACCCCGCAGTCGGTGCTGCGACTGGGCGGCTTCAAGATCCAGGGCC
GCGGCGATGCTGCGCGCCAGCTGGTGGAGGACGCCAGGGCCGTGGCCGCCGCAGGCGCCA
GCATCATGGTGCTCGAATGCGTGCCGACCCCGGTCGCTGCCGAAGTGACCGCTGCGGTGG
ATGTGCCGACCATCGGCATTGGCGCGGGCCCGCAGTGCGATGGCCAGGTGCTGGTGCTGC
ACGATTTCCTCGGCCTGGACAGTGGCCATCGCCGTCCCAAGTTCGTCAAGGATTTCCTTG
CCGAAGGTGGCTCGGTGGCCGGTGCCACCCGCGCCTTTGCCGACGCGGTGCGCGACGGCA
GCTTCCCCGACGAACAGCACGCCTACGCCCAATGATCCAGACCTTCAACGAGCTCGGCGC
GTTGCGCGAGCAGATCGCCCAGTGGAAGCGTGAGGGCCTGCGCGTGGCGCTGGTGCCGAC
CATGGGCAACCTGCATGGGGGGCACCATTCGCTGGTGACCCTGGCCCGCCAGTACGCCGA
CAAGGTGGTGGCGAGCATCTTCGTCAATCCGACCCAGTTCGGCCCCAACGAGGATTTCAG
TCGCTACCCGCGCACGCCCGAGGCCGACGTGGCCGGGCTGGAGCAGGTCGGCTGCGATGC
CGTGTGGCTGCCCAGCGTGGAGACGATGTATCCGCTGGGCGTGGACAGGACCACGCGCAT
GCACGCGCCGGGTGTCAGTGAAGTGCTGGAAGGCGCCAGCCGCCCGGGGCACTTCGATGG
CGTCTGCACGGTGGTGGCGCGCCTGTTCCTGCAGGTGCAGCCGGACGTGGCCGTGTTCGG
CCGCAAGGACTACCAGCAGCTTGCCGTGATCAGGCAGATGGTGGCCGAGCTGTCGTTCCC
GATCCAGATCGTCGGTGCTGAGATCGTGCGCGACGAGGATGGCCTGGCCAAGAGTTCGCG
CAACCAGTACCTGAGCGACGAACAGCGCCCGGTCGCGACCACCATCCACCGCACCCTGCT
GGGCATGCGCGAGGGCTACGTGGCGGGGCAGGCACGTGATCGCATCGAAGCCGACGCCAC
GGCCACATTGCAGGCAGCCGGGTTCCAGGTCGACTACGCGGTGCTGCGCACCCCGGAGCT
GGCCGAGCCGACCTTCGACGGCGGTGGCCGCGTGGCGCTGATTGCCGCGCGCCTGGGAAC
CACCCGGTTGATCGACAACCTGGAGTTCTGAGTTCCGGCGGCGCCGCGCGATGCATGGGG
TCAGATCCCTTTTCCAGGGGAAAAGGGTTCTGACCCCGGTTTCACCGGCTACCTGAACAG
GTTGCCGGCCGTGATGCCCCGCGCTGCGCGGGTGCTAGAATCCGCTCTTTCCTTTGCCGT
TGCAGCGCCCCCATGCACCTGTCCCTGCTCAAGACCAAGATCCATCGCGCCACCGTCACC
CATTCCGAGCTGAACTACGAAGGCTCGATCGCCATCGATGACAACCTGCTGGCTGCCACC
GGCATCCGCGAGTTCGAGCAGGTGCACATCTGGGACGTGACCAATGGTGCGCGTTTCTCG
ACCTATGCCATCCGCGCCGAAGCCGGCAGCGGCGTTGTCTCGCTCAACGGTGGCGCCGCG
CGCCACGTGCAGGTCGGTGACATCATCATCATCGCCGCGTTCGCCAGCATGACCGAGCAG
GAAGCTGACAGCTTCAGGCCGAAGCTGGTGTACGTTGATGGCAACAACCAGATCACCCAC
ACCAACGACACGATCCCGACCCAGGCCGCATGACAACGAACAACGGATTCGACTCGCTGC
ATTCCCACGCCCAGCGCCTGAAGGGCGCAAGCATTCCCAGCCTGCTCGCCGCCGAACCCG
GCCGTGTACAGGAGCTGGCGCTGCGGGTCGGTCCGTTGTACGTCAATTTCGCCCGGCAGA
AATACGATGCCGCGGCGTTGCAGGCGCTGTTGGCGCTGGCTGCCGAGCGTGATGTCGGTG
GTGCCATCACGCGCCTGTTCCGCGGCGAACAGGTCAACCTGACCGAAGGGCGCGCCGCGC
TGCATACCGCGCTGCGCGGCGATGTGGTCGATGCGCCGGTGGCGGCCGAGGCCTATGCCA
CCGCGCGCGCGATCCGCCAGCGCATGGGCGTGCTGGTGCGCGCGCTGGAAGACAGTGGCG
TGACCGATGTGGTCAGCGTCGGCATCGGTGGTTCCGACCTTGGCCCGCGCCTGGTCGCCG
ACGCGCTGCGTCCGGTCAGCGGTGCGCGCCTGCGCGTGCATTTCGTCTCGAACGTGGACG
GCGCCGCCATGCAGCGCACGCTGGCCACGCTGGATCCGGCCAAGACCGCCGGCATCCTCA
TCTCCAAGACCTTCGGTACGCAGGAAACGCTGCTCAACGGCCAGATCCTGCACGACTGGC
TGGGCGGCAGCGAGCGCCTGTATGCAGTCAGCGCCAATCCGGATCGCGCCGCCAAGGCCT
TCGCGATCGCCGCCGATCGCGTACTGCCGATGTGGGACTGGGTGGGTGGCCGCTATTCGC
TGTGGTCGGCGGTCGGTTTCCCGATCGCGTTGGCGATCGGCTTCGAGCGCTTTGAGCAGC
TGCTGGAAGGCGCCGCACAGATGGATGCGCATGCGCTGGATGCACCGCTGGAGCGCAACC
TGCCGGTGCTGCATGGCCTGACCGACATCTGGAACCGCAACCTGCTGGGCCATGCCACGC
ATGCGGTGATGACCTACGACCAGCGTCTGGCGCTGCTGCCGGCCTACCTGCAGCAGCTGG
TGATGGAAAGCCTGGGCAAGCGCGTGCAGCGTGATGGTGCGCCGGTCACCACCGACACCG
TGCCGGTGTGGTGGGGTGGGGCAGGCACCGATGTGCAGCACAGCTTCTTCCAGGCGCTGC
ACCAGGGCACCAGCGTCGTTCCGGCCGACTTCATCGGCTGTGTGCACAACGATGATCCCT
ACACGATCAATCACCAGGCCCTGCTGGCCAACCTGTTGGCACAGACCGAGGCGCTGGCCA
ATGGCCAGAGCAGCGACGATCCGCACCGTGATTACCCGGGCGGGCGGCCGAGCACGCTGA
TCCTGCTCGACGCGCTGACCCCGCAGGCACTGGGTGCGCTGATCGCCATGTACGAACACG
CCGTGTACGTGCAGTCGGTGATCTGGAACATCAACGCGTTCGACCAGTTCGGTGTCGAGC
TCGGCAAGCAACTGGCCAGTGGCCTGCTGCCGGCGCTGCAGGGCGAGGATGTGGCGGTTG
CCGATCCGATGACCCGCGAGATCCTGGCGCAGCTGAAGCGCTGATGCTCTGGTAGTGCCG
GCCGCTGGCCGGCATCCAGGTGATGCTTCAATCGTTCATGAGGTTGCCGGCCAGCGGCCG
GCACTACCGCAGCAGATGGGTTGCCGGCCAGCGGCCGGCACTACCGCAGCGGATGGGTTG
CCGGCCAGCGGCCGGCACTACCGCAGCAGATGGGTTGCCGGCCAGCGGCCGGCACTACCG
CATCACCGGCTCGGGTCGCGCTCCGGGCTTGGCCGCTTGGCCAGTTTGCGCTGCAGCGAG
CGCCGGTGCATGCCGAGCAGGCGCGCGGCCGCTGACACGTTGCCGCCGGTCTCGTGCATC
GCCTGCTGGATGTGTTCCCACTGCAGGCGGCTGATCGGCGTCATCGCATCGGGCACTTCC
ATTTCGCCATCGTCGGCCGGGCCGTCGTCTTCCTCGCCGAGGGCGCGCAGGATCATCGGC
ACCGTGGCCGGCTTCGGCAGGTAATCATCCGCACCCAGCTTGATCGCCTCCACCGCGGTG
GCGATGCTGGCGTAGCCGGTCACCAGCAGGATCCGCATGTCCGCGCGCAGCGCGCGCAGC
GGCTGGATCAGTGCCAGGCCGGAATCGCTGCCCAGCTTCAGGTCGATCAGCGCGAACGCC
GGTGGATGCTGCCGGGCCAGCGCCAGCGCACTGGCGGCATCCTGTGCGGTCTGCGTTTCA
AGCCCCTTGCGGGCCAGGCTGCGTTGCAGGGTACGCAGGTACAGCTCGTCGTCGTCGACC
AGCAGGCCCAGGGTGGAATGGTGAAGGCTCATGGGGTGTCCTCGCGTGGGGCCAGCGGCA
GGCGGAAGCCGACGCGGCTGCCGGCCCCCTGGGCCGGGCGCATCCACATCTCGCCGTCGA
GGCGTTCGATGGTGGCATGGGACAGGGCCAGGCCGACGCCCATGCCCTCGCTCTTGCTGC
TGCCGAACAGCTTGCCCGGCAGCACGGCGGCACGGGCGTCGAAGCCATGGCCGTAGTCGC
GGACTTCGCCGATCAGGTCGTCGCCTTCGATGCGCAGGTCCAGGTCCACGCGTGGCCGGC
CGGCTTTCTCGCCGGCATCGGCGGCGTTGTTGAGCAGGACCATCAGCAGATGGCCTACGC
CCGGGTCCAGCGGCAGCCGCAGCGGCGCATCATCGTTGCGGTGCAGGTCGATGGTCGGCC
GCACCAGGCGCCATTGCTCCAGCACCTGCTGTGCGCTGGAATGGCTGCGGCCCGGTGCGT
CGGCCGAGGCCGGAGCAGCCAGCGCCAGCACGCGCTCCCGGCACTGCACCAGCAGCTCGC
GCAGGGTTTCCATGTCCTCGCGCACTTCCGGCTCTTCGCTGCGCTCGGCCACATCGTCGG
CGAGCAGGGTCATGGTCGCCAGCGGCGTGTTCAGTTCATGCGCCACCGAGGCGGCATGGG
TGGCCAGCGCGACGATGCCCTCGTTGCGGGCGAAGCGCTCGCGCAGTGCCGACAGTTCCA
GTTCGCGCTCCCGCAGGGCCAGCGCCAGCCGGGTGGAGAAGGCCAGTACCACCGCGGCGG
AGATCAGGAAGTTGGCGACCACGCCCCAGCGATTCAGGTCCTGCGCGCGGAAATAACCGT
CCGGCAATGGCTGGCCGAAGATGCCGCTGGCGGCGTAGCCGAGCAGGCAGGCCAGTGCGA
CCGCCAATGCCCAGCGCAGGGGCAGGGCGAACGCGGCCAGCGCGATCAGGATCAGGAACA
GCGAGCTGAACGGGTTGGCCATGCCGCCGCTCCAGCCGACCATCCAGGTCAGGATGATCA
CGTCCACCAGGATGTGGCCGAACGCGGTCAGCGGTGCGGTGTCAGCCGCGTCCGGACGCA
ACTGGGTATAGATGTTGAACAGGGCCAGCACCGCCACGCCGGCCCATAGCGGCAGCTGCG
GCAACGGCAGGCCCAGCACCCAGGTGGCAACCAGGATGGTGGCGGCCTGGCCGCCTACGG
CAAGCCAGCGCAGGCTGCACAGGGTACGGAGAAACGGGGCGTCGGGACCGGTCATTCACG
CTCATCGTATGCGTTCACGGGCGGCTGTGCCTGCGACAATCGGCCGCAGCCGTGCCACCG
GCTGAATGCGAGTCACCCGGAATGCGGGGGCGGGCGGTAGAATGCGCCCATGCACGACGC
CGTCACCCGCCCGACTCCTCCCTCCGATGCCACCTCCTGGCCCCGCCGCCAGACCCATGC
CGTGCAGATCGGCGGGGTCACCGTAGGCGGAGGCAAGCCGGTCGTGGTGCAGTCGATGAC
CAACACCGACACGTCCGACGTGGCCTCCAGCGTGAAGCAGGTGGCCGAGCTGTGGCGGGC
CGGTTCGGAAATGGTGCGTTTGACCGTCAATACCGTGGAAGCCGCTGCGGCGATCCCGCG
CATCGTCGACAAGCTGGCGATGATGGGCATCGACGTGCCGCTGATCGGTGATTTCCACTA
CAACGGCCACCAGCTGCTGACCGCCGAGCCGGCATGTGCCGAAGCGCTGGCCAAGTACCG
CATCAATCCGGGCAACGTCGGCTTCGGCAAGAAGAAGGATCTGCAGTTCGCTCAGTTGAT
CGAGTTCGCGATCCGCTACAACAAGCCGGTGCGCATCGGTGCCAACTGGGGCTCGCTGGA
CCAGGCCCTGGCGGCGAAGTTGATGGACGAGAACAACCTGCGCGAGCAGCCCTGGGATGC
CGGTCGCGTGCTGCGCGAGGCGCTGATCCGTTCGGCGCTGGATTCGGCCGAGCAGGCGGT
GGAGCTCGGCCTGCCGCGCGATCGCATCGTGCTGTCGGCCAAGGTCAGTGGCGTGCAGGA
GCTGATCGCGGTGTACCGCGACCTGGCCCAGCGCTCCGATTTTGCCCTGCACCTGGGCCT
GACCGAGGCCGGTATCGGCAGCAAGGGCATCGTCGCCTCGTCGGCGGCGCTGGGCGTGCT
GCTGCAGGAAGGCATCGGTGACACCATCCGCATCTCGCTGACCCCGGAACCGGGCCAGTC
GCGCACGCAGGAAGTGATCGTCGCCCAGGAACTGCTGCAGACCACCGGCCAGCGTGCCTT
CACGCCGCTGGTCACGGCTTGTCCGGGCTGCGGCCGCACCACCTCCGAGTTCTTCCAGGA
ACTGGCCAAGGTGGTGCAGAACCACGTGCGCGAGAAGATGCCGCTGTGGAAGATCCACCA
TCCGGGTGCGGAGAACATGACCCTGGCGGTGATGGGCTGCATCGTCAATGGGCCGGGTGA
GTCGCGGCACGCCAACATCGGTATTTCCCTGCCGGGCACCGGTGAAACCCCGGCCGCGCC
CGTGTTCGTCGATGGCGAGAAGAAGGTGACCCTGCGTGGCGAGAACATCGCCCAGGAGTT
CGTCGCCCTGATCGACGATTACGTCGAACACAAATATGTCCGAAGCGCCGGATAAGCCTG
CGATCCTCGCTGCGCCGGAGTCCGCCTCCGGTTTCCGCCACTGGATGGCGCACAATGCCT
GGCGCCTGGTGCTGCTGTTCGGTGGCCTGCTGCTGCCGTTGGCGGGATTCGTCGCCCTGG
CCGACGAAGTGCACGAGTTTGAATCGTTCCATTTCGATGCGCCGCTGCTGTGGCAGATGC
ATGGCCTGCACTCACCGCTGCTGGACCGTTTCTTCGTGCTCATTTCCAGGCTGGGCTACG
AATGGTTCCTGATTCCCGCCGACGTGCTGATCATCGGCGTGCTGCTGGGCTACCGGCGTT
GGCGTGAGGCCACGTTCGTGGCGGTCAGCTTCGTCGGCTCGGCGCTGCTGAACATGGGCA
GCAAGCATTTCTTCCAGCGCCAGCGCCCCAGCCTGTGGGAATCGATCGCGCCGGAATCGA
CGTTCAGCTTTCCCAGCGGCCACGCGATGGGCTCGATGACCCTGGCCGTGACCCTGGTGC
TGCTGGCCTGGAACACCCGCTGGCGCTGGCCGGTGCTGCTGCTGGCGCCCGCGTTCAGCC
TGCTGGTCAGCGTCTCCCGGGTCTATCTGGGCGTGCATTACCCCTCCGATATCCTGGCCG
GATGGTGTGCCGCGCTGGTTTGGGTGGTAGGGTGCTATCTGGTCATGTTCAGTCGCCGGC
ATCCTTGGCGACGTCAGGATTCGCCGCCAGCGACGGCCAGCGAAGCATCATCACAGGGGG
ATTGACGTGGATGGCCCCTCCGGGGCGTCTACGTAATAGATCAGTTGTTTCGTTGCAGCA
GGTTCTGCAAGACAGGGGGCAAGCACAACGCGCGGTACTGTGATGCGCAAGGCAGAATGC
CCGGGTCGCATCTCGAACGCGCTTGCAGGGGTATCGGCGCCCTGCCTAGCTTGACCTGCA
ATGGCCGCATTCGAAGAGGTACGTGAATGACGATTCGAGTCTACCTGGTGGATGACCACG
CACTGGTCCGCACCGGGATGAAGATGATCCTGTCGGGGGAGACCGACATCGAGGTGGTGG
GCGAAGCCGAGACCGGCGAAGATGCGCTGCGCGACGTCCGCCAGCTGCTGCCGGACGTGG
TGCTGTGCGACCTGCACCTGCCCGGCGTGAGTGGCATGGAGGTGACCGAGCGCATCGTCC
GCAGCCATCGCAACACCCGCGTGGTGATCGTGTCGGTGCTGGAAGACGGTCCGCTGCCGA
AGCGCTTGCTGGAAGCCGGGGCTGCGGGCTACATCGGCAAGGGCTGCGATGCACAGGAGC
TGCTGCGTGCGGTGCGCGATGTGGCCATGGGCCGTCGCTACCTGGGCACCAGCATCGCGC
AGAACCTGGCCTTGTCGACCGTTGAAGGCAACGGCTCTCCATTCGACAGCCTGTCGCCGC
GCGAGCTGGAAGTGGCGTTGCTGCTGACCCAGGGCCTGCGCCAGGAAGACATCGCGCGGC
GCCTGAGCCTGAGTGCGAAGACGGTGAACACGCACAAGGCGCGGCTGTTCGAGAAGATGG
GGATCCACGACAACATCGCGCTGGCGCGCATGGCCAGCCAGTACGGGCTGGTGGATCCGG
CACGGCCGCTGTAAGGGATTCGGCCAACGGCTGAGCCCTCCGCAGGGCCACCGACAGGTT
CCGTGCGCCGTCACTGCCGATAGAGGAAATGTAGAGCCGAGCCTATGCTCGGCTGCTTTC
CGGCCTGCGGGCGCGGAGCCGAGCATGGGCTCGGCTCTACAGCTGTGTCGGGCTCAGTGG
CCGCGTACGCGCTTGATGATCTTCGCGGCGTCGGCGGCGCTGGCGCGCACCTTGTCCCAC
TGACCGTCGGCGATCCAGCTGCCCGGCACCATCCACGAACCGCCGATGCAGACCACGTTC
TTCTGCTCGAGGTACTCGGCGGCGGTGTTTTCGGTGATGCCGCCGGTCGGGCACAGCTTG
AGGTCGGCAACCGGGCCGGCCAGACCCTTGATCATCGCCAGCCCCCCCACGGCGGTGGCA
GGGAACAGCTTGCACACGCGGAAGCCGCGCGCATACAGCGACAGCAGTTCGGTCGGCGTG
GCCGCACCCGGCACTACCGGCAGCGGTGCCGCCGCCAGCGCATCGGCCAGCGCCGGTGGC
GTACCCGGGGTCACCAGGAAGTCCGCGCCCGCATCGATCGACTGCTGCATCTGCTCCACG
GTCAGCACCGTGCCGGCGCCCACCACCACGTCCGGCAGCTCGCGCTTGAGCATCGCCAAT
GCTTCCATCGCCACTGGCGTACGCAGCGTCAACTCGATCGCCGGCAGGCCACCTTCCAGC
AACGCCGCACTGACCGCACGCGCCTGGTCCAGCGTATGAATCGTCACCACCGGCAGGATG
CCCGCCGCACGCAACAGCTCCGCCGCCTTCACCTGATGTTGTTCGATACCCATGCTTTTG
CCCTTGCCTTTGCTCTTCTTGATTCAGTGGCCGCAGCGCAAATGACGCGCCGGGAATTGT
CCAGGGCGCTCTACTGCCCAGGCCGGGAAGCCTGCCGCGGCTTTTCGCTTCAGGCGTCTT
TTGCCTCATGCGGCGCCGCCGCCGCTGCGGCATCGTGCCCCAGCTCGTACTCCGCGTCGT
ATTCCCACGGCCCGCCATCGGCCGCCGCCGGCCCGCACGAAATCGAAATCGCGCCCTGAT
CAGCCGGCCCCACCACGCGTCGGTTGATCGCGAACAGGTTGCGGCCCAGGTCATGCGCGG
CAGGCGCCGTGTTCGGGGCCAGCGGACGCGCGGCCCACTCGGCCGCGTCCACCAGCACTT
CCAGCGTGCCGGCCTCACCATCGAGGCGGATCATGTCGCCCTCGCGGACCTTGGCCAGCG
GACCACCGCGCGCCGCTTCCGGCGTCACATGGATCGCCGCCGGAATCTTGCCCGAGGCGC
CGGACAGGCGGCCGTCGGTGACCAGTGCCACGCGCCGGCCCTGGTTCTGCAGCAGCCCCA
GCAGCGGCGCGAGCGAATGCAGTTCCGGCATGCCGTTGGCACGCGGGCCCTGGTAACGCA
CCACCGCCACGAAGTGCTCGGGCAGCAGGCCGCCGGCATGCAGCTTGTTCAGCACCTGCG
GCGCATCGACAACCACGGCCGGTGCTTCGATCGTGCGGTACTGCGGCTTCACCGCCGACA
GCTTGATCAGCGACTTGCCCAGGTTGCCGCGCAGCAGGCGCAGGCCGCCCTGGTGCTCGA
ACGGGTTGTCGACGCCACGCACCACTTCGTCATCGGCGCTGTGTTGCAGGCCCGGCAGGT
AGACCAGCTGGCCGTCGCGCAGCTGCGGCTCGCGCGCGTAGTCGGCCATGCCGCCGCGCG
CCACGCTGACCAGGTCACCGTGCATCAGGCCCGCCCTGATCAGCTCGCCGAACACGAAGG
CCGGTCCGCCAGCGGCCGCGAAGCGGTTCACGTCGGCCTCGCCGTTCGGATAGACGCGGG
CCAGCAGCGGAATCAGCTGCGACAGTTCGTCGAAGTCGTCCCAGGTCAGCACGATGCCGG
CGGCACGCGCCACTGCGATCCAGTGGATGGTGTGGTTGGTCGAACCGCCGGTGGCCATCA
GCGCGATGACCGCGTTGATGATCGCGCGCTCATCGATGATCCGGCCCAGCGGACGGAAGT
CGTCACCGAGCGCGGTGATGTCCAGTGCACGTTCGGTCGCTTCGCGGGTCAGCGCATCGC
GCAGCGGCGTGCCCGGATTGACGAACGATGCGCCCGGCAGCTGCACGCCCATCGCTTCCA
GCAGCACCTGATTGGAATTGGCGGTGCCGTAGAAGGTGCAGGTGCCGGCGCCGTGGTACG
AGGCGGACTCGGCTTCCAGCAGCTCTTCGCGGGTGGCTTCGCCGGCGGCATAGCGCTCGC
GCACTTCCGCCTTCTGCTTGTTGGGGATGCCCGGGGTCATCGGGCCGGCCGGCACGAACA
CCGCCGGCAGGTGGCCGAAGGCCAGCGCGCCGATCAGCAGGCCCGGCACGATCTTGTCGC
ACACGCCGAGGTAGACGGTGGTATCGAACATGTCATGGCTGAGGCCGATCGCAGTGGCCT
GGGCGATCACATCGCGCGAGAACAGCGACAGTTCCATGCCGCCGCGGCCCTGGGTGACGC
CGTCGCACATCGCCGGCACGCCGCCGGCCACCTGTGCGGTGGCACCCAGCTCGCGGGCGA
TCTCGCGGATCTGCTCGGGATAGGTCTCGAACGGCTGGTGCGCCGAGAGCATGTCGTTGT
AGGCGGTGATGATGCCCAGGTTCGGCGTCACGCCGCCGCGCAGGCGGCTCTTGTCGGTAC
CGCCACAGGCGGCGAATCCATGGGCGAGGTTGCCGCAGCTCAGGCGGCTGCGGAACGGGC
CTTCGCGCAGGGAGGCGTCGATCGCGGCCAGGTAGGCGGCACGCGAGGCGGCGCTGCGGC
GGATGACACGCTCAGTGATGGCTTGCAGTTGCGGATGGAGGCTCATTGGCTACCGGCGTT
CAAGGTGGCGAGAGGCAAGCGGCGGCGGGGCGCCGCCGCCGACATCAATCAGCCCAGTGG
ACGCGCAGGCGCGCGCCTTCCAGGTTGATCGCGTTGAGGATCGGATACTGCTGGGCGTCG
TTGCTGTCCAACGCTTGGCGCAGCACCTGCAGCTTCTGCTTGCCGCGCAGCAGCAGCAGG
CGCTGTCGGCACTGGCGCAGCCCATGCGGGGTCAGCGTGATGCGCAGCGGCCACTGGTTC
GCACCCGGGCAGCCGGTGGCATCCAGCGCGGCATAGGGCAGGGTGCTTTCCAGTGCGCGG
GCGAGGTCCTTCGAGCCCGGGAACAGCGAGGCGGTGTGGCCGTCGTTGCCCATGCCCAGT
GCCACCAGGCTCGGCGGCTGGCTGTGCTGTGCCTGCAGGTTGGCGGTGTACACGCATTCG
GGCAGGGGCTTGCCGATCCGCACCAGTGGATCGAAATGCGCACCCTCGGCGCGTTTCAGC
AGGTGCTCGCGCACCAGCCAGGCATTGCTGTCGCGATCCTGCGGCGACAGCCAGCGCTCG
TCGGCCAGGCTCACTTCCACCCGGTCCCAGTGCACGTCCAACTCGGCCAGCGCCTGGTAG
ACCGGCGCCGGTGTAGTGCCGCCAGACAGCAGGATGCGGGCGCGGCCCACTTCGTTGATG
TCGTGGTTGAGGGTGTGCGCCATCTCGGCGGCAACGGCTTCGATCCAGCCATCGGCATCG
CCATGGTTGATGAACTCGATGCGGTCGTCGTGGAAGGTGGTGGGGCTCATGCGGCAACTC
CAGGTGTGTCACGTTCGGCGTCGGCGGCATAGGCGGCGGCGCCCAGCAGTCCGGCGTGGG
GATGCATCACCGCCAACGAGGGCACGCGCGCCATGATGGAAGAGAACCGGCCCTTGTGCT
CGAAGCGCTGGCGGAAACCGGAGTGCTGCAGCGAATCGAGCATCTTCGGGGTCAGCCCGC
CGGTCAGGAACACGCCGTCCCAGGCGCCCTGGGTCAGCACCAGATCGCCAGCAATGGCGC
CGAACACGGCGCAGAACACATCCACGGTGCGCATCGCCTGCGGATCGCCGTGCAGGGCGC
GGGCGGTCACGTCCACCGGCTGCAGCTGGCCCGGATCGATGCCGGCCATCTCGCACACGG
CGCGATGGATGTTGACCAGGCCGGGGCCGCAGATCAGGCGCTCGTTGGAGACGCGGCCGA
ACTGCTCGGACAGGATCTCCAGGATGCGGATCTCTTCCGGGGTTCCCGGCGGGAAGCTCA
CATGGCCGCCTTCGGTTTCCAGCGGATAGCAACGGCCGTGGCGCATGATCAGGCCGCCGA
CGCCGAGCCCGGTACCGGGCCCGATCACCGCGTAGTTGCGTGGCTGGCCGGGCTTGCCCG
GTACCCAGGCAGCCCCGCCGACCTGGACCACGTCATCGGGCTGCAGCAGTGAAATCGCCA
TCGCCTGCGCGGCGAAGTCGTTGATCAGGTGCAGTTCGTCGAACCCGAGCATGGCAGCGG
TGCGGCTGCGCGAGATCACCCACGGATGGTTGGTGATGCGTGCTTCGTCACCATCCACGC
GACCGGCCACGGCGAACACGCCGCGGCTTGCCGTGGCGCCGATCTGTTCCAGATGGTGGC
GCGCGGCATCACCCAGCGACGGGAACTCCGCCACCGCGTACTCGCGGATGCTGTCCTTCT
GCAGCGGTGCGTCCAGCGAGGTGTCGGCCAGGGCGAAGCGCGCGTTGGTGCCACCGATGT
CGGCGACCAGCACTGGCTGCGAGCTGGCACTCATGCCGACGCTCCGCTGTCGGGCGCGTC
CAGGTCCTGCGGCAGGAACCCGCCCGCATTGCCCGGGCCCCATTGGCCGGCGGGGTAGGG
CTCCAGCGGCAGCTTGGCGTCCTTCCAGGCGTCGGCGACGCTGTCGATCCAGGCCCAGGC
CGCACGCACTTCGTCATCGCGCACGAACAGCGTGTGGTTGCCGTTGAAGGCATCCAGGAA
CAAGCGTTCGTAAGCGATACGGCGGTGCAGGCCGGTCGGCACCGACAGTTCCAGCTCCAG
CGGATGCAGCTCCAGCGCGCCCCATTCCGGGCCTGCCAGGCTGCTCATCAGGCCCAGTTC
GATGTTTTCCTGCGGCTGCAGCTGGAACACCAGGCGGTTCGGTGCGGCCTGCGCGCGCTG
CGGGCGCTCGAACAGCCAGTGGGTGACCGGCTTCAGCGTGACCACCACGCGGGTGGTGCG
CTCGGGCAGGCGCTTGCCGGTGACCAGGTGGAACGGCACGCCGCTCCAGCGCCAGTTGTC
GATATGCGCGGTGACACCGGCGAAGGTTTCCACGTCGCTGCCTTCCGGCGGCTGGTAGGC
CTGTGCCGGCTGGCCATTGATGGTGCCGGCGGTGTAGCGGCCACGGATGCTGTCACGCGC
GGCGTGCCTGGCATCGAGCGGGCGCAGGGCGCGCAGCACCTTGACCTTCTCGTCGCGGAT
GCGATCGGCTTCCAGCGATGCCGGCGGTTCCATCGCCACCATGCACAGCAGCTGCAGGAT
GTGGCTCTGCACCATGTCGCGCAGCGCGCCGGAGCGGGCGTAATAGGCATCGCGGCCATC
CACGCCTTCGCTTTCGGCCACCAGGATGTGCACCGATTCGATGTAGTTGCGGTTCCACAC
CGCTTCCAGCAGCGTGTTGCCGAAGCGCAGTGCGATCAGGTTCTGCACCGCGGCCTTGCC
CAGGTAGTGGTCGAGGCGGAACACGCGGTCCTCGTCGATCCACTGGCCGATGGTGCTGAT
GATTTCCTCGGCGCTCTCGCTGTCGCTGCCGATCGGCTTTTCCAGCATCAGGCGTGCCGG
CGCGGCGAGGGCGCCGCCCTTGGCCAGGCCTTCGCAGGTGGAGATGTACAGGCCCGGCGG
GATGGCGAGGTAGCTGACGCACTTGCGGTGCACGAGGTCGGCGACCGCGGCGGCAACCGA
GTCGACGTCGCGCAGGTCCACAGAGCGGTAGTCGATGCGACGCAGCAGGGCGCTGATGTC
GTCCTGCGTGGCCATCGGCATGGCCTGCTGCAGGCGCGGCCGCAGGATGTCATGGAAGGC
TTCGGTGTCATGCCCGGACAGGGCCAGCGCACGGATGCGGAAGTCCTCCGGCAGCAGGCC
GTCGCCAAGCAGGCGAAGCAGCGAAGGGAACAGGTAGCGCTGGGCCAGATCACCTGTGGC
ACCGAACAGGAAGAGGGTGTCGTGCATCGCTCGAGTTTCAGATCCGGGTGACATCGTTGT
CAATCGCTTCATGGCTGGGTTCGGGGGACATCCGCGCAACTGCCTGTCCGAGGTTCGTCA
GGGGCGTTCTCCGGGGGGGCGGAAGACCGTTCCATTCGAAACCACTGCCTCGGCGGAACC
TTCGTTCAACCGCCGACGCAGATCGGTGCGCACCGATCATCGGATAGTGCCACGTGAAAA
CGTTTACATGGCAGAATGGGCAACTGTATTCGATTGCAGTGCTCGCCGTCATGCGGCAAG
CGCGCAATCATCACTGCCATCGGGAGGGCCGAGGCAGTCCCAAAAGACAGCCCGGCTTCG
GGCGGACCGGATAGGTGATATGGCAAAAGTGCAGTTGCAGGGTGTGCGCAAGGTCTATGA
CAACGGCCAGGTCGCGGTGAAGGACGCCAGCTTCGAGGTCGCCGATGGCGAGCTGATGGT
GCTGGTCGGCCCGTCCGGCTGTGGCAAGTCGACCCTGCTGCGGATGGTGGCTGGCCTGGA
GGAGATCAGCGGCGGCACGCTGACCATCGGTGATCGCGTGGTCAACGACGTGGCGCCGAA
GGATCGCGACATCGCGATGGTGTTCCAGAGTTATGCGCTGTACCCGCACATGACCGTGGC
CGAGAACCTGGCCTTTGGCCTGAAGCTGCGCGGTCACGACAAGGCGACCATCGACAAGCG
CATCGCCGAGGCGGCGCAGACGCTGGGCCTGACCGAGATGATGGACAAGCTGCCCAAGGC
GATGTCCGGTGGCCAGCGCCAGCGTGTCGCGCTGGGCCGTGCGCTGGTGCGCGAGCCGGC
GGTGTTCCTGCTCGACGAACCGCTGTCCAACCTGGATGCCAAGCTGCGCCACAGCGTGCG
TACCGAGATCGCGCAGCTGCACCGCAAGCTGGGCACCACCATGATCTACGTGACGCACGA
TCAGGTGGAAGCGATGACCCTCGGCCAGCGCATCGTGGTGCTGAAGGACGGCATCATCCA
GCAGATCGATACGCCGATGGCGCTGTACGACCGCCCGGCCAACCTGTTCGTGGCGGGCTT
CCTCGGCAGCCCGGCGATGAACGTGCTGCGCGGCACGCTGCAGGGCGATGCCGGTGGCGT
GACCGTGGTCGATGGTGAGTGGCGTGCACCGCTGGGCCAGGCCACCATCGATCCGGCCTG
GCTGCAGAAGCCGATCGCGGTGGGCGTGCGTCCGGAGCACCTGCAGCCGGCGGCCGCCGA
CGATGCGCATGCGTTCGTCGCACGCATTGAAGGCATCGAACCGGTCGGTAACGAGATCTT
CGTCAACCTGAGCAGTGGCCAGCACGCGCTGACCATGCGCGTGGCGCCGCAGGCGCTGCC
CGAGGTGGGCGAGCAGATCCGCGTGGCGATCCACCCGCAGGGCCTGCATTTCTTCAATCC
GGAAACCGGCGCGCGCCTGTAAGGGGTAGTGCCGGCCGCTGGCCGGCAACCTCAACCCTG
CATGGTTGCCGGCCAGCGGCCGGCACTACCATTCCTGCACCCACCCGTGCAGGTCCCCGC
CTGCTTCAGCGGGCCAGGCCATCCAGCAACGGCACGCGCTGCGCAATGGCATCGCCCACC
TGCAGGTCAGCGTCGCTGGCCTCCAGTGGCAGTACCGCCAGTGCCAGGTCGCCGGCCACG
CTGGCAATCGTGCCCAGCCCCGCGCCATCCTGCTGCACGCCATCGCCGGCCTGTGCCGGT
GCTGCGGTATGCAGCAACTGCACCGCACGCTTGGCCTTGCCGAGGAAGTGGGTGCGGGCG
ACGATTTCCTGGCCGGGATAGCAGCCCTTCTTCACGCTGTAGCCGTTCAGGCGGTCCAGG
CCCAGCTGTTGGGGGGTCCACACTTCGCGCTGGCCTTCTTCCAGCCGCGGCAGGCCGTAG
CGCAGGTCGGCCTGGCGCCAGGCCAGGGCGAAAGCGGCCTCATCGGCTTCATTGCCGGCA
GCGAACGCGTCGGCGCTGCCAACGCGCAGGGTGCGCGGCAGGGCATCGCTGCCCAGGTCC
AGCTCCCAGCCGTCGCCTGCGGTCTGCGCAATCGCCCCGCCGCTGGCGGCCTCGGGCGCG
GTGAACGCGCCAGCCGCCGCCAGATCGCTGCGCACCTGCACCTTCACCTTGCGGCGGAAC
ACGAAGCGCTGCAGTTGCGACGCAATCGCATCGGCATCGCCGTCAGCCAGCACCAGCATC
ACGTGGTCGTCGGCCAGCCGAAGCAGCTGGAACACCGCCAGGGTACGGCCCTTGGCGCTC
AGCCAGGCACTCCACTGCCAGTGCTGCAGGGGCAGGGCGGTGACATCGCTGCTGAACTGG
GCGTGGGCAAAGACAGCCGCATCCGGGCCCTGCAGGCTCAGCAGCTGGTGGCCGGGCAGG
CGCGGATATCCGACGAAAGCAGGGGGCAGGTTGTCAGGCACGTGAACGAGGTCTAAAATT
TGTGCGTTGCGAGACCGAACATGATAGGCCAAACAACCCCCACTCCCGACGACGAATCTG
AAGCCCCGCTGGTCCCCGCGGCACCCGTGCCCGTGGAACAGGAAAAAGCGGAAGAATTCG
GCGGCCGCGGCGGACTTGATCCGGTGCGGTATGGCGATTGGGAGAAAAACGGACGCTGCA
TCGATTTCTGATCAGCATTGAGCCAACGCGGCCGTGTGCCGCCCAGCCGAGACAACGAGC
CCAGCGAATGGCGACCAGACAACGCCCACTTTCCCCGCACCTTCAGGTGTATCGCTGGCA
GATTCAGATGGCCACCTCGATCCTGCATCGAGCCACTGGCGTCTTTCTGTCTGTTGGTGC
CCTCATCATCGCCGCCGGCCTGCTGGCCCTGATGATGGGGCCCGAGTCCTGGAACTGCTT
CACCGGCCATGCCGGGGCCTGGTATGGCCGCGTGTTCCTGTTCGCGTGGACATGGTCGTT
CGCCTATCACCTGTGCAATGGCATCCGCCACGTCGTGCAGGACTTCGCCATCGGCTTCAG
CATCCCCGCCTTCATCCGCAGCAGCTGGCTGTCGGTCATCGGCAGCCTGGTGATCACCCT
GCTGGTGTGGGCCTATGTGATGTTCGGAGGTGCCGCGTGAGCAAGTTCCGTACCCCGTTG
AAGAACGTGCGCGGCCTTGGCTCGGCCAAGACCGGCACCGAGCACTTCGTGCACCAGCGC
CTGACCGCCGCCGCACTGGTGGTGCTGGGCATCTGGTTCCTGGTCTTCGTGCTGGGCCTG
CTGGGCTCGGACTACGCCACCGCCGCCGCCGCCGTGGCCAAGCCGTGGAACGCGGTGCCG
CTGATCGGCCTGCTGATCGCCATGTTCTGGCACGCGCAGCTCGGCATGCAGGTCGTGCTG
GAAGACTACATCCACGAATCGCTGCTGGCCCTGGTGCTGCAGACCGCGGTGAAGTTCGTC
GCCGTGCTCGGCATGATCGTCAGTGTGTTTGCGGTGGGCCGCATCGCCCTCGGCGTTGCC
TGAGCCCAGGCACCTACACAGGAATCCAGATTAGATGTCCGCTTACAAGATCACCGAACA
CAAGTACGACATGGTCGTGGTCGGCGCCGGCGGTGCCGGCCTGCGCGCCACGTTCGGCCT
GGCCGCCAAGGGCCTGCAGACCGTGTGCCTGACCAAGGTCTTCCCGACCCGTTCTCACAC
CGTTGCCGCCCAGGGCGGTATCTCGGCGGCGCTCGGCAACATGGGCGAGGACGACTGGCG
CTACCACTTCTTCGACACCATCAAGGGGTCGGACTGGCTGGGCGACCAGGACGCCATCGA
GTACATGTGCCGTGAGGCCATCCCGGCCATCATCGAGCTCGAACATTACGGCGTGCCGTT
CTCGCGCACCGCCGAAGGCAAGATCTACCAGCGTCCGTTCGGTGGCATGACCACCAAGTA
TGGCGAAGGCCCGGCGGCGCAGCGTACCTGCGCGGCGGCCGACCGTACCGGCCACGCGAT
GCTGCACACGCTGTACCAGCAGTCGCTGAAGCACGACGCGCGCTTCATGATCGAGTACTT
CGCGCTCGACCTGATCTTCGACGAGGAAGGCGCCTGCCGCGGCGTGCTGGCCCTGGACAT
GTCCGACGGCACCCTGCACCTGTTCCGCGCCCAGGGCGTGGTGCTGGCCACCGGCGGCTA
CGGCCGTGCCTACTTCAGCGCCACCTCGGCGCACACCTGCACCGGCGACGGTGGCGGCCT
GGCCATGCGTGCCGGCATCGCCATGCAGGACATGGAGTTCGTGCAGTTCCACCCGACCGG
CATCTACGGCGCCGGCTGCCTGATCACCGAGGGTGTCCGCGGTGAAGGTGGCATCCTGCG
CAACAGCAGCGGCGAGCGCTTCATGGAGCGCTACGCGCCGCACTACAAGGACCTGGCCTC
GCGCGACGTGGTCAGCCGTTCGATGACCATCGAGATCCGCGAAGGCCGCGGCGTCGGCGA
GCACAAGGACCACATCCTGCTCGACCTGACCCACCTCGGCCCGGGCGTGATCGACGAGAA
GCTGCCGGGCATCGCCGAGAGCGCCCGCATCTTCGCCGGCGTCGACGTGCACAAGCAGCC
GATTCCGGTCATCCCGACCGTGCACTACAACATGGGCGGCATTCCGACCAATTACCACGG
CGAAGTGGTGCAGAAGGTCGGCGACAACGACAATGCCGTGGTGCCGGGCCTGTACGCCAT
CGGCGAAGCGGCCTGCGTGTCCGTGCACGGCGCCAACCGCCTGGGCTCGAACTCGCTGCT
GGACCTGGTGGTGTTCGGCCGTGCCGTGGCCAACCGCTGTGCCGAGACCATCAAGCCGGG
CGCTGCGCACAAGCCGCTGCCGGCCGATGCCTGCGACAAGGCGCTGGGCCTGCTGGACAA
GCTGCGCCACGCCAACGGCGATACCCCGACCTCGGTCATCCGCGATCGCATGCAGCGCAC
CATGCAGGCCGACGCGGCGGTCTTCCGCACCAGCCAGACGCTGAAGGAAGGCTGCGAGAA
GATGGACAAGATCTTCGACTCGTTCCAGGACGTGAAGGTCTCCGACCGTTCGCTGGTGTG
GAACTCGGACCTGATCGAGACCTACGAGCTGAACAACCTGCTGCTCAATGCGGTGGCGAC
GATCAACTCGGCCGAACAGCGCAAGGAAAGCCGCGGCGCGCATGCGCACGAGGACTTCCC
GGACCGCGACGACGTCAACTGGCAGAAGCACACCCTGGTCAGCGTCGACGAGAAGGGCAA
GTGCAGCTTCGACTACCGTCCGGTGCACATGTACACGTTGACCGACGACGTGTCCGTGGT
GCCGCCGAAGCCGCGCGTGTACTGATCCGACCCCGCCTACCATGCAATCCGCGCCCACGG
GCGCGGGCCGCCTGAGCCAACGAGAGCAGCCATGGCCGAGTTTTCACTCCCCAAGAATTC
CAAGATCACGAAGGGCAAGCATTTCCCCGTCAAGAACGGCGGCAAGAATGTGCGCACCTT
CAAGATCTACCGCTGGAGTCCGGACGACGACAGCAACCCGCGCACCGATACCTATGAAGT
CGATCTGGACGCCTGTGGCCCGATGGTCCTGGACGCCCTGATCAAGATCAAGAACGAGAT
CGACCCGACCCTGACCTTCCGCCGCTCGTGCCGCGAAGGTATCTGTGGTTCGTGCGCCAT
GAACATCGACGGCACCAACACCCTGGCCTGCACCCGAGCCATCTCGGACTGCGGCAAGAA
GGAAGTGCCGATCTACCCGCTGCCGCACATGAACGTGGTCAAGGACCTGGTTCCGGACCT
GACCCACTTCTACGCGCAGTACGCGTCGATCAAGCCGTGGATCCGCACCCAGACCCCGGC
ACCTCCGGACCGCGAGCGCCTGCAGTCGCCGGAAGACCGCAAGAAGCTGGACGGCCTGTA
CGAGTGCATCCTGTGCGCCTGCTGCTCGACCAGCTGCCCGAGCTACTGGTGGAACGGCGA
GCGTTACCTGGGCCCGGCGATCCTGCTGCAGGCCTACCGCTGGATCATCGACTCGCGCGA
TGAGGACACCGGTGCGCGCCTGGACGATCTGGAAGATCCGTTCAAGCTGTACCGCTGCCA
CACCATCATGAACTGTGCCCGGACCTGCCCGAAGGGCCTGAACCCGGCACTGGCGATCGC
CGAGATCAAGAAGCTGATGATGGAACGCCGCGCCTGATACACGGCGCAGGGTAGTTGCAT
GACCCCAGTAGAGCCACGCCATGCGTGGCTTTGCTGTATCTGGAGAAACACGATGGAAGA
AGACGTTCTGCTGAAGAAGCTGCGCTGGCGCTGTCGCCGCGGCATGCGTGAGCTGGACCA
GCTGTTCGGCCGCTACCTGGACCACGAGTGGAGCACTGCGCCGACCGAAGAGCGCGAGGT
TTTCCTGTTCCTGCTCGACTGCGAGGACGATAAGTTGTGGCGCTGGTTCATGGGCTACGA
GGCCTGCCCGCATGCGCACGCGATCCCCCTCATGCAGAAGATCCTCGCCCTCAAGCCTTG
AGTGGCGCGCCTCGCGGCTGCAGGCCGCCGCCCAGTTGGCGGTGCTGCTGGCTGCGCCGT
GGCTGCTGCGCGCATCGGATCTGCCTTCACGGCTGCTGATGCCCGCAGTGGTGCTGGCCT
GGTGCACGGGCCTGGCCGAACTGGCCTGGCGCCAGCGCAGGCCGCGCGTGCAGGTGCTTC
TGCCTCCGCTTCCCGAGCCGATTCGGGTGGCCGGGCAGGACGTCGAGGCACCCCGGCTGG
TGGTGCGCGGGCCGTGGCTGCTGTTGCGTTGGCATCAGGACCAGCGCCGCCGGTGCCTGC
TGTTCTGGCCGGATGTGCTCGATTCCGGGCAGCGACGTGAACTGCGACTGGCCGTGGCCG
CACGCGCCGTTTCCCGTCAGCCCCGGACGATGGCACCATAAGCTGAATTGACCGGCGTGC
CTGCATGTTCAAACCCATTCCCGTGGCCATTGGCCTGCGCTACCTGCGCGCCAAGCGCCG
CAACGGCTTCATCTCCTTCATCTCGATGGCATCGATCCTGGGCATCGCGCTCGGCGTTAC
GGTGCTGATCACCACGTTGGCGGTGATGAGCGGATTCCAGAAGGAAATCCGCAGCCGCCT
GCTGCAGATGACCGCGCACACCACCATCAGCCGCGACGGCGAGCCGATGCCGGACTGGAT
GCGCGTGGTCGACGTAGCCCGCAAGGATCCGCGCGTGGCCGGTGCCGCGCCGTACATCGA
GATCCAGTCGATGATCAGCGGCCCGCGCGTGCAGGGTGCGATCATCCAGGGCATCGATCC
GGCGCTGGAGCCGAAGGTATCGGTGATCGACAAGAAGGTCACCAAGGGCAGCTATGCCAG
CCTGACGCCGGGCAGCTTCAACCTGCTGCTGGGCAAGGAACTGGCGATCTGGCTCGGCGT
CGACGTCGGTGACCAGGTGCTGGTGACCTTCGCCGAAGTGCAGGGCACGCCTGCCGGTGC
CGTGCCGCGGATGAAACGCTTCACCGTCAGCGGCATCTTCGAGGCCGGCTACAACGAGGT
CGACCGGGGCGTCGGCTTCGCCAACATGCAGGACCTGGAGCGCGTGCTGCGCAGCGACGG
CGCCACCGGCGTGCGGCTGAAACTGCACGACATGGACCGCTCGCTGGAAGTGGGCGTGGA
CCTGGCGCAGAGCCTGGGTGGTGCGTACCGGGTAAGTGACTGGACCCAGCAGAACGCCAA
CCTCTACCACTCGCTGCGCATGGAGAAGGTGGTGATGGGCATCCTGCTGTCGCTGATCAT
CGCCATGGGTGCGTTCAACCTGGTGTCCTCGCAGGTGATGCTGGTGACCGACAAGCAGGC
CGACATCGCCATCCTGCGCACCCTCGGCCTGACCCCGGGCGGGGTGATGCAGGTGTTCAT
GGTGCAGGGTTCGCTGATCGGCATCTTCGGCACGCTGGCCGGCCTGATCGGCGGCATCAC
CCTGACCCTCAACCTGGAACGCATCCTCGGTGCCATCGAGAGCGTGTTCAACGTCAAGCT
GCTGCCGGAGGATGTGTACTACATCACCGGCCTGCCGACCGACATGCAGACCGGCGACGT
GGTGGCGATCACCGTGGTCGCGCTGCTGATGAGCTTCCTGGCCACCCTGTATCCCGCCTG
GCGGGCAGCACGCACCCAGCCGGCGGAGGCCCTGCGTTATGAATAAGGTCTTCAACCGCG
GCGATGAAGTGATCCGCGCCGAAGCACTGGGCAAGACCTATGCCGAAGGGCGCATGCAGA
CCCCGGTGTTCGATGGACTGGACCTGACCGTGACCGCCGGCGAAACCGTGGCGATCATCG
GTGCCTCCGGTGCCGGCAAGAGCACGCTGCTGCACCTGCTGGGCGGGTTGGATATTCCGA
CCGCAGGCGAGGTCTACGTGACCGGCCAGCGCATGTCCGCGCTGTCGGACACCGCGCGTG
GCCTGCTGCGCAACCAGGCGCTGGGCTTCGTCTACCAGTTCCACCACCTGTTGCCTGAGT
TCACCGCGCTGGAAAACGTGATGATGCCGGTGCTGCTGGCCGGCACCGCCGTGGCCGAAG
CGAGCAGCCGGGCCACCACGCTGCTGGAAGCGGTCGGCCTCGGCCATCGCCTGGACCACA
AGCCCGGCGAGCTGTCCGGCGGCGAACGCCAACGTGCCGCGGTGGCACGTGCGCTGGTCA
ATCATCCGGCCTGCGTGCTCGGTGACGAGCCGACCGGCAACCTGGATGACCGCACCGCGG
GCACCGTGTTCGAGCTGATGCTGGAACTCAACCGCGCGCGTCATACCAGCCTGGTGCTGG
TTACCCACGACCGCAGCCTGGCGCGGCGCCTGGACCGGGTGCTGGAGCTGCGCGAAGGGC
GCCTGCACGCACTGGCCCACGCCGACGTCTGAGCGGCCGGCAACGGCCGCCTCCCGGCGC
CTGAACGGGTTTACCTGCCCTCGCGCCGGTCGCACATCGGCCGGCGCATGATCGCAGCAG
GTTCCCCGAGGAGATCGCCATGAAGACCCCGATCCTGATCGCCGGACTCTGCCTGGCGCT
GGCCGCCTGCGCGACCACCGGCCGGCTCAGCAGTACCGAGAAACTGGATCTGTACCGCGC
CCACGCCGGCGCGCCGCAGAACGACATGCAGTTCTTCGGCAGCCTCAATGGCTGGACCGA
ACTGGGTGACAGCGCGCTGGCGGTGTGGACCCGGCCGAGCGAGGCTTACCTGCTGGAACT
GAGTGGTCCGTGCCCGGACCTGTCGTACGCCACCGCCATCGGGTTGACCAGCAGCATGGG
CCGCGTGTCATCGCGTTTCGACAAGGTGCTGGTGCGCGACCCGACCGGTGGCCCGCGCAT
GCCGTGCTTCATCAACAGCATCCGCAAGCTGGACGTGAAGGCACTGCGTGCCTCCGAGCA
GGAGCTGCGCCAGGCGCAGGTGCAGGAGCGCGAGGAAAATACGAAATAGCGCGGTAGTGC
CGGCCGCTGGCCGGCAACCTGGCATCGGCGCGATGCCGGCCAGCGGCCGGCACTACCTTT
GGGTCAGGCTTCCGGGGTGAAGCCGGCAGGCTTTTCCGCGTCCTTCTCGAACAGGAACTT
GACCAGTTCGCCCTCAAGGAATGCGCGATGCTCCGGGGTGCGCGGCGACAGGCGGTTTTC
GTTGATCAGCATGGTCTGGTGCGCGAGCCACGCGGCCCAGGCCTGCTTGCCGATGTTGTT
GAAGATGCGCTGGCCCAGTTCGCCGGGGTAGGGCACGAAGTCCAGGCCCTCGGCATCGCG
TTGTTCGTACTGGCAGAAGACGGTTCGGGACATGGCACTCACTCGTGGTTGCGGGGTTTC
TTGGAATTTCGTTTCGGCGCCTTGGTCGTGGCGCCGTCGAGCAGCTTGCGGATCGGCGCT
GGCAGGCCCAGCGCGGGCAGCTCGTCGTTGGCGACCCAGCGCAGCGTGGGTTCTTCCACG
CGCAGGCCGTGCACCTGCCGCGACAGTACCTGCAGGTACAGCTTGTAATGGCTGAAGGTG
TGCTGCAGCACGGGCAGCTCCTCGGCGTCTTCCAGCGAACCTTCGACGTGCGCGTCGAAC
CAGTCCTGCAGTTCGCTGCCGGCCTCGGCCTGCGGCAGCGTCCACAACTGTGCCCAGATG
CCGGTGTCCGGCCGCTTCTGCAGCAGCACGCGCTGCTGGGCGTCGCGCAGCAGCAGGGCC
ACGGCTTCGCGCTCGGGCAGGGTCCTGCTGGGCTTGGGCGTGGGCAGTTCGGCGGTGCGG
CCTTCGCGGCGCGCCACGCACGCGTACTGCAGCGGGCAGATCACGCAGGCTGGCTTGGCG
CGGCTGCACACCGTCGCACCCAGGTCCATCTGCGCCTGGGTGTAATCAGCCATTCGCCCG
GCCGGCACCTGCGCCACGTGCGCCTCGGCAATCGACCACAACTGTTTCTCGATGGCCGGC
AGGCCGGGAAAGCCGTCGATGCCGTGGTAACGGCTGAGCACGCGCTTGACGTTACCATCG
AGGATCGCGAACGGATCGTTCCAGGCCTGGCTGAGGATCGCACCTGCGGTGCTGCGGCCG
ATGCCGGGCAGGGCATGCAATGCATCGAAATCGCGCGGCAGGTCGCCGTCGTGCAGTTCC
ACGCAGCGCTTCGCGGCGGCATGCAGGTTGCGTGCGCGGGCGTAGTAGCCGAGCCCGGCC
CACTGCGCCATCACCGCGTCATTGCTGGCGGCGGCGAGGTCGGGCAGCGTCGGGAAATGC
TGCAGGAACCGCTGGAAGTACGGGATGACCGTGGCTACCTGGGTCTGCTGCAGCATGATT
TCCGACAGCCAGACCCGATAGGGGCTGCGTGGGTGCTGCCAGGGCAGGTCGTGGCGACCA
TGGTCGTCGAACCAGTGCAGCAGGCGGGCGACGAAACCGTCCCGTTCTGCAGTTTCGGCG
CTGGCGTGCGGCTGGCGGGGCATTGGAGTTCCAGAGAGGCAGCCACCCGTGGGGTGGCTC
TACCAGGCTGCGGTAGAGCCACGCCATGCGTGGCTGCGCGGTGTATCAGGCGCCCAGCGC
TTCGGGCAGCAGGGCGTCGACGAACGCTTCCGGATCGAACACGCGCAGGTCTTCCGGGCG
CTCGCCGATACCGGCAAAGCGGATCGGGATGCCGAACTCGCGGGCCAGCGCGAACACCAC
GCCGCCCTTGGCAGTGCCGTCCAGCTTGGTCACCACCAGGCCGGTCACGTTCACTGCGGC
ATTGAACTGGCGCAACTGCGACAGCGCGTTCTGGCCGGTGGTGCCGTCGATCACCATCAG
CACTTCGTGCGGGGCGGTGGGGTCGATCTTGCCGAGCACGCGGCGGATCTTGCCCAGCTC
GTTCATCAGGCCGGACTGGGTGTGCAGGCGGCCGGCGGTATCGGCGATCAGCACCGAGGT
GCCGCGGGCCTTGCCGGCCTGCAGCGCGTCGAATGCCACCGAAGCGGCATCGGCGTTCTG
CCCCTGCGCGACCACGGCTACGCCGTTGCGCTCGCCCCAGGCCTGCAACTGGGCCACGGC
GGCGGCGCGGAAGGTATCGCCGGCAGCCAGCATCAGGCTGTGGCCGTCGTCCTTGAAGCG
CTTGGCCAGCTTGCCGATGGTGGTGGTCTTGCCGACGCCGTTGACGCCGACGGTGAGCAC
CACGAAGGGCTTGGCGTTGCGATCGATCACCAGCGGCTTGGCCACCGGCTGCAGGATCGC
GATCAGCTCGGCGCGCAACGCGGCCAGCAGCGCATTGGCGTCGGCGAACTCGCGCGACTT
CATGCGCTTGCGCAGGCCCTCGACCAGATCGGTGGTGGCGCCCACGCCGACGTCGGCGGT
GATCAGTGCGGTTTCCAGTTCGTCCAGCAGATCGTCGTCGAGCTTGGGGTTGCGCGAGAA
CAGTCCACCGAAGCTGCGCGCGATGACGCTGTTGCGCAGGCGTTCGCGCCAGCCGGGCTT
GCCGGCAGGCGCCGGAACGGCATCGATCGAGGCGGCGGCAGGCAGGTCGTCGGTGACCGG
TGCCGGGGTGGGCTGAGGCAGTGGTGCGGGTGCCGGTTCGATGGCCGGGGCCGCCACCGG
GGCGACGTCGATCCGGGCGGCCGATTGCGGAGCGCTCGGAGCGGGAACGACCGGAGCCGG
AACCACCGGAGCCGGAACCACCGGGGTGGGCTCGAAAGCGACCGGAACGACGGCTGCCGG
CGGCGGCTCGGCCGGCGCAGGCGCGGCCGGTACGGCTACCGGTGCTGGCTCTTTGTCCTC
GACCGGCGCGGCCGACGGGAACGCCGCCGCCAGCTCTTCAGCCGAGTAGTGCTGGGTCTT
GGGTGCCTCCGCTGCGGGGGCATCCTGGGGCTTCTTGCGGCGGAAAAAACTGAGCATTGG
CAAAAGGCGCTGAAATCAGGGGGATATGCTACCACTCGGGCCTGTCGGGCCGATGTGGAC
TCAAGGTCGCGGCCCGCCGGCCGTTAACCGGTCCGGAGGGCTGCGTCGTGCGGCCCGGAG
ACCGCCATGGACAACGTGATGGGAATTGCCCTCGGCGGGATGCGTGCGTCCCAGCAGGGC
GTGCAGGTGGCTGCGCACAACGTGGCCAACCTGGCGACCCCGGATGCCCAGCGCCTGCAG
CTGCAGCGCAGTGCTGCCGGGCAGGGTGGGGTGCAGGCCGCGGTGATTCCCGTCGGCGCC
GATGCCGGCGCGCCGCTGGGTGACCTGCTGGCCGCGAAAGCCGAGGTGGTGGCCTTCGCC
GCCAATGCCGCGGTGATCCGCCGCCAGGACCAGATGCTGGGTTCGCTGCTGGATCGCGAC
GCCTGAACCCCTTCGGCAGGCGCCAACCGCCGCCCCTGGTGGGTGCCAACCTTGGTTGGC
ACTCTCCACCCGCGCCGGTAGGTGCCAACCTTGGTTGGCACGCTTTTGGGGCGCCAACCA
AGGTCGGCCTCTACCAGAGCACCGCCGGGTAAGCCGGGCCATGCCCGGCGACCACCCTGT
CGATCAGGCCGACAGCTCCAGCAGCAGCTTGTTCAGCCTCGCCACGTAGGCACCCGGGTC
CTTCAGGCTGTCACCGGCGGCCAGCGCGGCCTGGTCGAACAGCACCCGGCCGAGGTCGTC
GAAACGCGCGCCATCGGCTTCGGCATCCAGCTTGGCAATCAGTGGGTGGCCCGGGTTGAT
TTCCAGCACCGGCTTGCTGTCCGGCACCTTCTGCCCGCTGGCTTCCAGGATCTGGCGCAT
CTGCAGGCCCAGGTCCTGTTCGCCGATGGCCAGTACCGCCGGCGAATCGGTCAGGCGGTG
TGACACGCGCACTTCGGCCACGTCATCGCCCAGCACGGTCTTCAGGCGCTCGACCAGGCC
CTGCTTGTCCTTCGCCGCGGCTTCCTGTTCCTGCTTGTCCGCTTCGGTTTCCAGCGCGCC
CAGGTCGAGATCGCCACGAGCGATGTCGACGAAGCCCTTGCCGTCGAAATCGGTCAGGTA
GCCCATCAGCCACTCGTCGATGCGGTCGGTCAGCAGCAGCACTTCCACGCCCTTCTTGCG
GAACACTTCCAGGTGGGGGCTGTTGCGCACCTGGCTGTAGCTCTCGCCGGTCAGGTAGTA
GATCTTGTCCTGGCCTTCGGTCATGCGGCCGAGGTAATCGGCCAGCGACACCGTCTGCGC
ATCGCTGTCGCCGCGGGTGGAGGCGAAGCGCAGCAGCCCGGCCACCTTCTCGCGGTTGTT
GTAGTCCTCGGCCGGGCCTTCCTTCAGCACTTGGCCGAATTCCTTCCAGAACGTGGCGTA
TTGCTCCGGCTTGTCGGCGGCCAGCTTGTCCAGCATGTCCAGCGAGCGTTTGGTCAGCGC
CGCCTTCATCGAATCGATGACCGGGCCGGACTGCAGGATCTCGCGCGAGACGTTCAGCGA
CAGGTCGTTGGAGTCGACCACGCCCTTGATGAAGCGCAGGTACAGCGGCAGGAACTGCTC
GGCCTGGTCCATCACGAACACGCGCTGCACATAGAGCTTCAGGCCCTTGGGCGCATCGCG
GTGGTACAGGTCGAACGGCGCGCGGCCGGGCACGTACAGCAGCGAGGTGTACTCCAGCTT
GCCTTCGACCTTGTTGTGGCTCCACGCCAGCGGATCGCTGTGGTCGTGCGCCATGTGCTT
GTAGAACTCGGTGTACTCGGCGTCGCCGATCTCGGTGCGCGGACGGGTCCACAGCGCGCT
GGCGCGGTTGACGGTCTCCCACTCGACGGTGGCGCCTTCCTCGCCTTCCTTCGGCATCTG
GATCGGCAGGCCGATGTGGTCCGAGTACTTCTTGAGGATGCTGCGCAGACGCCAGCCGTC
GGCGAAATCATGCTCGCCATCCTTCAGATGCAGGACGATGCGGGTGCCGCGCTCGGCCTT
GTCGACGGTGGCGACGTTGAAATCGCCTTCGCCGCGCGAGGTCCAGCGCACGCCTTCACC
TGCGGCCAGGCCGGCGCGGCGCGAGGTCACTTCGACCTCGTCGGCAACGATGAAGGCGCT
GTAGAAGCCGACGCCGAACTGGCCGATCAGCTGCGAATCCTTCTTCTGGTCGCCGGACAG
CTGGCGCAGGAAATCGCCGGTGCCGGACTTGGCGATCGTGCCGAGATGGGCAATCGCCTC
GGCGCGACTCATGCCGATGCCGTTGTCTTCGATGGTGATGGTGTGGGCGGCGGGGTCGAA
GCTGACGCGCACGCGCAGTTCGCTGTCGCCTTCCAGCAGGGCCGGCTGGGTCAGGGCCTC
GAAGCGCAGCTTGTCGGCGGCGTCGGCGGCGTTGGAGACCAGCTCGCGCAGGAAGATCTC
CTTGTTGGAGTACAGCGAGTGGATCATCAGCTGCAGCAGCTGCTTGACTTCGGTCTGGAA
GCCAAGGGTTTCGGTCTGGGTGGTCTCGGTCATCGATAGGGCTCCATGTGCAATGCCGCG
CCAGCGCGTGCGGCCTCGCCAAGGGGTATGGCTGATTGTCCCGAAATCAAGGGGTTGGTC
GGCCGGGCGGCGCCCGGCACCTGCAGAGGCCGAAGCAACAGCAACAGCAACAGCGGGCTA
TCCGTGGGATGGCGGGGCGGTGTGGGTTGGCAGGACACGCCGTAAACCCCCCTCCGGGGG
CCGGCCCAGCCGCTGGCGGCTGTGCGTTCGGGCGCTCGCGAAGCAGTGCTTCGCAAGCAA
AGCGCCCTCACCCATGGGGGCTCGATGGCGCCATCCATGGCGCCAACGGTCCTGCCACCC
CACACCGCCCCGCCTCTGACAGATTTCCCGCGGCTGTTGGTAGGTGTCGACCTTGGTCGA
CACATCTGTCAGATATCGATACATCCAATGGGGTCAGATCCGTTTTCCGCAGGAAAACGG
ATCTGACCCCAAGAGCCGTTCCGACAGATCGCAGGGAACTGTCGAAGGCGGGGTGCATCC
AATGGGGTCAGATCCGTTTTCTGCAGGAAAACGGATCTGACCCCAAGAGCCGTTCCGACA
GATCGCAGGAAACTGTCGAAGGCGGGGTGGGTCCGGTTGAGGGGGCGTGAGCCGCATGGA
TGCGGCGACCGAGCTTACATGGACGTACTTGCAGCGTCCCCCTCAACCGGACCCACCCCG
CCATCCCGCGGGGATGCCCGCTGTTGCTGTTGCTTCGGCTTCTGCGGGTGCCGGGCGCCG
CCCGGCCGAACTACAATCCCGCTCATGCTGAATTTCTCGAATTCCTCCCGCCGGGGGCGC
CGATGAGCGGCCGCGGTGGCAATGACGGCCAGGTCCGCATCATCGGCGGGCGCTGGCGCA
ATACCCGGCTGCCGGTGCCGACCCTGCCGGGCCTTCGCCCCAGCAGCGACCGCGTGCGCG
AGACCCTGTTCAACTGGCTGATGCCCAAGCTCGGCGGGGCCCGCGTGCTGGACCTGTTCG
CTGGCAGTGGCGCGCTGGGCCTGGAGGCGGTCTCGCGTGGCGCTGCCCACGCCACCCTGG
TCGAGCGCGATGCGCAGCTGGGACGCAACCTGACCGCCGCCGTCGCCAGGCTGCAGGCCA
GCGACCAGATCACCGTCGTGCAGGCCGATGCCCTGCGCTGGCTGCAAGGGGCGCAGGCGC
AGCAGGCCGACCTGGTCTTCATCGACCCGCCGTTTGCCGATGGCCTGTGGCAGGACGTGC
TGGCCCAGCTGCCGCGGCACCTGGCCGCCGACGCCTGGCTGTACCTGGAATCGCCGGCCG
GCCACGTGCCGGTGCTGCCGCCGGACTGGCTGCTGCACCGCGAGGGTGGCACCCGCGAGG
TGCGCTTTGCCCTGTACCGCCGTGCCACTGCTACACTTTGACCTCATCTGAACATCTGCA
TCCGCCCATGACCGTGGCCAATCGCCGCATTGCCGTCTACCCCGGCACGTTCGACCCCAT
CACCAACGGTCATATCGACCTTGTGAGCCGGGCCGCGCCGCTGTTCGAAAAGGTCGTGGT
CGGCGTGGCGCAGAGCCCGTCCAAGGGCCCGGCGCTGCCGCTGGAGCAGCGCGTGCAGCT
GGCGCGTGGCGCGCTGGCCCACCACGGCAACGTCGAGGTCATCGGCTTCGATACCCTGCT
GGCCCATTTCGTACGTTCGGTGCAGGGCGGGGTGCTGCTGCGCGGCCTGCGCGCGGTGTC
CGACTTCGAGTACGAATTCCAGATGGCCAGCATGAATCGCCACCTGATCCCCGAGGTCGA
GACCCTGTTCCTGACCCCGGCCGAGCAGCACAGCTTCATTTCGTCCTCGCTGGTCCGCGA
GATCGCGCGCCTGGGCGGCGACGTGTCCGGTTTCGTGCCGGCCGCGGTGCTCGAAGCCCT
GCGCAAGGTCCGCGAAGCGAAGTCGGCACAGTCGTAAGCCCCGCTGTACCCGCACCCCAT
TACGTACACCACCACGCACCATTCCGGGAGGAAACCCATGAACACCACCATGCGCGCGAT
GCTGATCGCTTCGTTGGCCCTGGCCTTCACCGCCTGCAAGAAGGAAGAGGCCGCTCCGGT
CGACGAGGCCAAGCAGGCCCTGGTCGCCCCGGCCAAGGACGACGATGCAGGCTGGAAGAA
GTACCTGCAGGAAGTGGCGATCCAGAACATGGGCAACATCACCAACAGCCCGTTCCTGTA
CTACCTCTCGCCGGAATCGGACCCGGACTTCCAGGCCAAGTACGAGCGCCAGACCGAGAG
CGCGACCCAGGCCGTGGCCCGTGGCGTGCAGCCGGGCAACATGCTGGCCTTCGGTTCGTC
GGCCTCGGGCAAGATGGCGGACATGATCCAGGCCGTGTTCAAGGACGTGTCGCCGGATTC
GATGAAGGGCGTGCGCGTCGTCTTCATCGGCCAGTCGGCCGACAACGCCCGCGTGCAGGC
TGCGATCCAGCCGACCGGTGCCGAGTACATTTTCGTCGAAGCCAAGTAATACCGAGCCAT
GGCGGCCATGCTCCGGCATGGCCCGGGCGGCATCCTGCAAGGGCGCCGCTGATGACCTGA
CCGGCCCGCGCGCCCGCGCTGGCCGGTCCTTTGTCCCAGGGCGCGGGCGAGGAGTATCGC
CGTGTCGCTGAAAATCAACGAGCTCTGCGTCAACTGCGACGTATGCGAGCCGGCCTGCCC
CAACCAGGCCATTGCGATGGGTGAAACCATCTACGTGATCGACCCTGCGCGCTGCACCGA
ATGCGTGGGTCATTTCGACGAGCCACAGTGCGTGGTCGTCTGCCCGGTCGAGTGCATCGA
CCCGGACCCGGAGATCGTGGAAACGGAAGACCAGCTGCTGGCCAAGCTGCGCCAGCTGCA
GCACGATCACCCCGAACTCTACGCGGAGCCCCCATCCGAATGAAGACGCTGATCGTCCGC
CCCCTGTTGCTGCTCGGCCTGCTGCTGAGCCCCATGGCCTGGGCTGACAGCCCGGCCCGT
GCCGATCGCCCTGATGGCGCGGCCATTGCCAGCGGCCACGCACTGGCCACCCAGGCCGGC
ATCGACATCCTGGCGCAGGGCGGCAACGCCTTCGACGCTGCAGTGGCGGTGTCGTCCACG
CTGGCGGTGGTCGAGCCGATCAGTTCCGGGTTGGGCGGCGGCGGCTTCTTCCTGCTGCAC
GACGCGGCCACCGGCAAGGATGTGATGCTGGATGCGCGCGAGACCGCCCCGGCTGCGGCG
ACCCCGCAGGCCTTCCTCGACAAGCAGGGCAACCTGGACCGTGATCGTTCGGTCAACGGT
GCCTGGTCGGCGGGTATTCCCGGCCTGCCCGCAGCGCTGGTCGAGCTGTCGGCCAAGCAT
GGCAAGCTGCCGTTGTCGGCCTCGCTGCAGCCGGCGATCCGCATCGCGCGCGAAGGTTTC
CCGGTGTACGACCGCATGGCCAAGGGCTACGCGTCGCGGCGTGAAGTGATGGAGCGCTAT
CCCGGCACGCGCGAGGTCTACCTGCGCAATGGCAAGCCGATCGCCAGCGGTGACCTGTTC
AAGCAGCCGGAACTGGCGCAGACGCTGGAGCGCCTGGCCGCGGGTGGCTTTGATGGCTTC
TACAAGGGCCAGACCGGAAAGCTGTTGCTGGCGGGCGTGAAGCAGGCTGGCGGCAAGTGG
ACCGCTGAAGAACTGGCCGGTTACCGCGTCAAGCAGCGCGAGCCGATCGTGTTCAACTAC
AACGGCTGGAAGATCACCACCGCGCCGCCGCCGTCGTCCGGTGGCATCGCGCTGGCCAGC
ATGCTGCAGATCCTGGAAGGCTGGGACATCAGGAAGATGGACCCGGCCCACCGCACCCAC
CTGGTGGTGGAGTCGATGCGCCGCGCCTACCGCGACCGCACCTTCTTCCTCGGCGATCCG
GACTTCGTGCAGATCCCGCAGAAAGTGCTGACCAGCAAGGACTACGCACAGGGCCTGCGG
GCGACCATCCATCCGGAGAAGGCCACGCCCAGCGACCTGCTGTCGGGCAACCCGACGCCG
CTGGAAGATGACGAGACCACGCACTTCTCGATCATCGACCGCGACGGCAACCGCGTCGGC
GCCACCCAGACCGTCAACCTGCTGTATGGCTCGGGGCTGATTCCCAAGGGCACCGGCGTG
CTGCTGAACAACGAGATGGACGACTTCGCGCTGAAGCCGGGCACGCCCAATGCGTTCGGC
GTGATGGGCTATGAGGCCAATGCGCCGAAGGCCGGCAAGCGCATGCTCAGCTCGATGACG
CCGACCTTCATGGAGAACGCCGACAAGGTCGTGGTGCTGGGCACCCCGGGTGGCAGCCGC
ATCATCACCATGGTGCTGCTGGGCATCCTCGGCTACGACGACGGCCTGGATGCACAGCAG
GTTGCCGCGCTGCCGCGCTACCACCACCAGTGGCTGCCGGACCTGATCGAAGCCGAGGAC
GATGCGTTCGACGCGGCGACGGTGAAGCAGTTGCAGGCGATGGGCCACAAGATCGACCTG
CCGGGTGACGTCGCCGCAGGCGGCCGCGGTTCCAGTCACGTGTGGGGCAACCTGCAGACC
GTGGAATGGGACCGCAAGGCGAACAAGCTGTTCGGCGGCAGCGACCCCCGCAACCCGGTG
GGCAGCGCCCAGGTCGTGCCGGCACGCTGATCCGGTAGCGCCGGCTGCTGGCCGGCAATC
CGGCAGATTACCGAAACCCCGCCTTTGCCGGCGGGGTTTTCTGTTTCCTTTCTAGCGATT
ATTTAACGGGCCGGCGCCGATAATCGACGCATGAAACTCTGGTCTATTCGTGGAAACTCG
CAGCGCCTCGATGGCGGCGCGATGTTCGGCAACGCACCGCGTGCGTTGTGGGAAAAATGG
GCGGCGCCGGACGAGCTCAATCGCATCGAGCTGGCCTGCCGCGCACTGCTTGCCAGTCCG
CTGGAAGGCAAGACCGTGCTGTTTGAAACGGGTATCGGGGCGTTCTTCGATCCGCGCATG
CGCGAGCGCTACGGCGTGCAGGAAAGCCAGCACGTACTGATCGATTCGTTGCGCGAAGCC
GGCTTCGAGCACGAGGATATCGACGTGGTGGTGCTCAGCCACCTGCACTTCGATCATGCC
GGTGGCCTGCTGGCGGCATGGAGCGAAGGGCGAGAGCCGGAACTGCTGTTCCCCAATGCG
ACTTATGTGGTCGGTGCGCAGCATTGGCAGCGCGCCGTGCAGCCGCATCCGCGCGACCGT
GCCAGCTTCATTCCGGAACTGCCGGGCCTGCTGCAGGCCAGTGGCCGGCTGGAAGTGGTG
GACGGGGAGTACTCGAAGGCACTTGGCCGCAGCGTGCGCTTCAGCTACAGCGACGGGCAT
ACGCCGGGACTGATGCTGGCCGAGATCGTCGGTCACGCGCATGCCGGCGAAAGTGCGCAT
GGTGGCGTGGTGTTCTGTGCCGACCTGATCCCGGGGCGCTCATGGGTACACGTGCCGATC
ACCATGGGCTACGACCGCAACGCCGAGCTGCTGATCGACGAGAAGCGGCAGTTCCTTGAA
GACAAGCTGGCGCGCAACGTGCGGCTGTTCTTCACCCACGACCCGCAGGTGGCGCTGGCG
CAGCTGGGCCGTGATGACAAGGGACGTTTCGTGACCCTGCACGAACAGGGCGAGCTGAAG
GCGCGCGCCCTGGGGTAATGAAAAGGCCGGGCAATGCCCGGCCTTTCACTGACGGTGGTA
GATCCACGCCATGCGTGGATGGCGTTCGATCCGGACGCGACGATTATGACGACTTCAGGC
AGCTGCTCATGAAGGTCTTGCGCGCATCACCGGCCAGCTTCTTCGCGCCCGCGTCAGCGT
TGCACTTGCGCATCCGTTCCTGCTGCGGATTGACCGCCTTGGTCTCGGCAGCGTGGCCGC
TGAGGCAGGAGCTCTGCGCGGTCTTGTAGGCATCACCCTTCAAGCCCTTGTTCTTGGCCG
AGCATTCGGCCATGCGCTGCTGCTGCGGGGTTGTGGCGTTGGCAGCCAGGGGCAGGCCGA
CCAGCAGGACGGCGGCCAGCAGGAAAGAGGCTTTCATCGGGAGCTCCAAGGGTGGCGGGT
GCGCGGAGCATTCGCTTCAGGCCGGCAAGGCCACGTGAAGAATCACGCCAGTGCCGCGCC
TGCTTGCGGCAACGTTCAGACCGGCGTATTACTTAGCTATATGGGTAAGTATTATCCTGC
CATTGAAGATGTCTTCCAGGCACTGGCCGACCCGACCCGTTGCGCGATCGTAGCGGCGCT
GGGGCAGGGGCCGCGCACGGTGTCGATGCTGGCCGAACCCTTCGAGATGGCCTTGCCCTC
ACTGATGAAACACCTGGCCGTGCTGGAGCGCAGCGGCGTGGTGCGCAGCCACAAGCAGGG
GCGCACACGCACCTGCGAACTGGTGCCGGCGCGGCTGGGCCAGGCCGAACAATGGCTCGC
AGAACAGCGTGCGGCTTGGGAAGCGCGTTCCGACCGCATGGTCGATTTCGTCGAAACCCT
TCACCGACAGGAGCAGGCCCATGGCCGTAGACGCAGGTAACAACCCCGACACCGATCTGG
TGATCAGCCGTGTGCTGAACGCACCGCGCGCCGCCTTGTGGCGGGCGTGGACCGACCCGG
AACTGCTGCGCCAGTGGTGGTGCCCGAAGCCGTGGACCACCGAGGTACGCGGATTCGACC
TGCGCCCCGGCGGGGCCTTCCACACCTTCATGCAGGGCCCCGATGGCGGCAGCAGTGACA
ATCCGGGCAGTTTCCTGGAGATCGTGCCGCAGCAGCGCCTGGTGTTCACCTCGATGCTGG
GTGCGGGCTGGCGACCGCAGTCACCCTGGCTGGGCTTTACCGCCGTGATCACGATGGAGG
ACGAGGGGCAGGGCTGCCGCTACACCGCGCGGGTGATGCACCCGGACAAGGCGCTGCGTG
ACCAGCATGAGCAGCTGGGCTTCTTCGACGGCTGGAACACCGCCATCGACCAGCTGGAAG
CCTTCGCCGCCGGGCTGTAGGCCGGAATGCGGGGTGGTGGGGTCAGGGCCCTTTCTGCGA
AAGGGGTCCGACCCCCGCGATGTTGGGGTGGGATCCCTTTCGCTGTGAAAGGGCTCTGAC
CCCGGTTCACCGGATCAACCGACGCGGGTACCGAAGATGCGGTCGCCGGCGTCGCCCAGG
CCCGGCAGGATGTAGCCCTTGTCGTTGAGCTGGGCATCGATGGCTGCGGTGTAGATCTCC
ACGTCCGGGTGCACGGCCTTGACCGCTTCGATGCCTTCCGGCGCGGCCACCAGGAAGATG
CCCTTGATGCGGCGGGCACCGGCACGCTTGAGCATGTCGATGGTGGCGATCAGGGTGCCG
CCGGTGGCCAGCATCGGGTCCAGGATCAGCGCGTCGCGCTCTTCCAGGCGGCCGGTCAGG
CGCTCGAAGTAGGGCACCGGCTGCAGGGTTTCCTCGTCGCGCTGCAGGCCGACCACGCTG
ACACGGGCCGCCGGGATCAGCGACAGCACGCCGCTGAGCATGCCCAGGCCGGCACGCAGG
ATCGGCACCACGGTGATCTTGGCGCCGGCAATACGCTGCACCGTCACCGGGCCGGCCCAG
CCGGGCAGGGTGTGCGGCTCGGTGTCCAGGTCGGCGGTGGCCTCGTAGGCCAGCAGCGTA
CCCAGCTCGTTGGCCAGTTCGCGGAAATCCTTGGTGCTGAGCGCAGCGTTGCGCATCAGG
CCGATCTTGTGCTGCACCAGCGGGTGGCGCACTTCGACGATCTTCATGGTCGGGAAGGGG
GAAAAGGAGAGAGGAGGCCATTTTGCCGGATTGGCGTGTCGAACCCCAAACCGGGCCTGG
ATCTGATGTACATGAAATGTGCAGGCGCATGTCACGGCCATGCAACCTTGCGGACATACC
GTGCAGACCCATTCTTAACAGGAATGGGGATTCCCAGTGCATATCAAGACTCCGTTGGCC
GTTGCCATCACCCTGACCCTGGCGATGGGGGCCGCGGCACCGCTGCAGGCTGCCGGGCAA
CAGGCGGTAGCCGCTACCGGCGCCGTGGCGGCCGACGCGGTCGACCTGGACCGTATCGAA
GTGCGCGCCCAGCTCGAATCGCAGATCCGCGCGGTCGACCTCAAGCGCAGCAGCGACGCC
ATCGAGGACGCGGTGTCCTCCGATGCCCTGGGCCAGTATCCGGACAAGAACGTGGCCGAA
TCACTGCAGCGCCTGCCGGGCGTCAGCGTGACCCGCGACCAGGGCGAAGGCCGCTTCGTG
GTCATTCGCGGCCTGGATGCCAATCTCAACAGCGTCAGCGTGGATGGCATCGCCATCGGT
ACGCCGGAAGATTCCAGCCGCGCCGCGCCGCTGGACGTGATCCCATCGGACTCCACCGAG
CGCCTGCGCGTGGTCAAGTCGCCGACCCCGGACATGCCCGGTGATGCCATCGGCGGCGCC
GTGCTGGTGGAATCGGCGTCGGCCTTCGACCGCGACGGCCGCAGCCTGCGCGGCAAGATC
GAGGGCAGCCACCAGCAGCTGTCCGGCGAGACCAGCCCCAAGGCCGCCTTCAACTACAGC
GAAGTGTTCAACGACACGTTCGGCGTGGCGCTGGGCGTGAATTACCAGAAGCGCCGGTTC
GAGTCGGACAACACCGAAGTGGAGTACGACGGCGAGGACGATGCCGCCCCCGGTGACGTG
ACCGCGATCAACCTGCAGCACCGCAAGTACGAGATCGAGCGCAAGCGCATCGGTGCCAAC
CTCAACCTCGACTGGCGCCCCAACGAAGACAGCACGTACTACCTGCGCACGCTGTACAGC
CAGTTCGACGATGCGGAGACCCGCCAGCGCGTGATCTTCAACTTCGACGACGCGAAGATG
GTCAAGACCGGCACCGACCAGTACCGGCTCGATGGCATGCCGAAGGACTCGATCGACAAG
CGCATGCGCTACCGCACCAAGAAGGAGAACACCTTTGCGGCCAGTCTTGGTGGCGAGAAC
AAGCTGACCAACGCCGTGGTCGATTACCGGATCGGCTACACCCGTACCGAAGAGCGCGTG
AACGACGAGATGGAGGCGCGCTTCAAGCTCAACGGCAAGGCCTTCAATGGCACCCTGGAC
CAGAGCAGCCGCCTGCCCAGCTACAGCTTCGACAATCCGCAGTGGCTGGACAACGGCAAC
TACGCGTTCGACCGCGTCGTGCTTTCGCCCAAGCAGGTGAACGACAAGGAACACAGCGCG
CAGGTCAACGTGCGCTTCGACGGCGACAGCAGCAGCATCAAGTTCGGCCTGCTCGGCCGC
TGGCGCGACCGCGACGTGAATGTCGATGAGCGCGAACTGCGCGTCGGCCCGAAGGTGGTG
CTGTCGAGCTGGACCACCTCTTCGCCGGAGCATCGCCACGGCAACATGGGGGATGGCATG
GACTCGGCTGCGATGCGCGCGTTCTGGGCCGCCAATGGTGGCCAGTACAGCGCCCGCCCG
CAGGATGTCGGCGGCAATGCGATGACGTCGCTGGAAGAGGATTACGTGGCCAGCGAGGAC
ATCTTCGCCAGCTATGCCATGGGTACCTGGGATGTGGGCGCGCTGCGCATCATCGGCGGC
GTGCGCGTGGAGAACACCCGCTTCAAGGCAGTCGGCAACCAGGTGGACGTGGCCGCCAAC
GGCCGCAGCTTCACCGTCACCCCGCGCGTGGCCAACAGCAGCTACACCAACGTGCTGCCG
GGCCTGCATCTGCGCTATGACGCGGCCGATGACTGGGTGCTGCGCGCCTCGGCCAACAAG
ACCGTATCGCGCCCGTCCTTCGGCGACGTCTCGCCGCGCGTGGGTTACAGCCGCGGTGAC
GAGGAAGTGCGCCTGGGCAACCCGGAACTGGATCCGTACGAGTCGAAGAACATCGACCTG
TCGGTGGAGAAGTACATCGGCAGCAGCGGCATCGTTTCGCTGGGCCTGTTCCACAAGTCG
ATCGATGGCTACATCGTGGAGACCGTGCGGACCAATGATCCGGCCTACGGCGGATTCGAC
GTGACCCAGCCGATCAATGGTCGCAAGGCCACCGTGCGTGGCGCGGAATTCAACTGGCAG
CAGCAGCTGGCCTTCCTGCCGGAGGGCCTGGATGGCCTGCTGATCGGTGCCAGTGGCACC
TGGCTGGACACCACGTTCGATGCCGGCATCAAGGGACGTGAGGGCGAGGACTTCACCCTG
CCGCGCGCTTCCAAGCATGTCTACAGCGCACACATCGGCTATGAAAAGTACGGTGTAAGC
ACGCGTCTGGCGGCCGTGTACCGCAGCGAGTATCTGGACAGCATCGGCAAGGGGCGTGCA
TTCGACATCTACGTGGCACCCAACACCCAGCTCGATTTCTCGCTGGACTACAAGTTCACC
CCGCGCGTGAGCATGTACTTCGAAGCGCAGAACCTGCTGGACAAGCCGCTGGAGCTGTAC
CAGGGCACCCGCTCGCGCACCCTGCAGATGGAAGAGTACGGCCGCACCTATGCGCTGGGC
CTGAAGGTGGCGCTGTGATGGGGCGTGGCGTCACTGTCCTGGCCGCCGCGCTGGCGGCTA
CGCTGGTCGCCGGCTGCACGCCGGCCACCGGCAACGATCCGGTTGCGGGAGCGGCCGCGC
CGGCCGCCAATGGCGAGCGCGTGGTGAGCACCATCGCCGAAGCATTCCTGTCACCGATGA
CCCCGGCCGACAACATCGACTCGCCGGCGGCCTGGCGCGCGCCGGACGGCGCGCTGTGGC
TGATCGCCACCGCCAAGGCCACCGACAAGCTGGTGGTCTACGACGGCAGCACCGGCCAGC
ACCTGCGTGACGTCGGCAGCAGCGGCACCGCACCGGGGCAGTTCGACCGCCCAAACGGCA
TCGCGGTGACCGACGACCTGCTGTGGATCGTCGAGCGCGACAATCACCGCGTGCAGGTGC
TGAGCCTGCCGGACTTCGCGCCGCTGGCGACCTTCGCTGCGGACGACCTGCGCAAGCCGT
ACGGTCTGTGGGTCGACCGCCGTGCCGATGGCTACAGCGTCTACGTCACCGATTCCTGGG
ACAACGGCGAGGATGCGCAGGGGCGTGACATCCTGCCGCCGCTGGCCGAGCTGGACAAGC
GAGTGCGCCAGTACCATGTGACCCGCGACGGCGCGAAGGTCGAGGCGAAGCTGGTGGCCA
GCATCGGCGATACCACCGAGGCCGGTGCACTGCGCGTGGTCGAGTCGATCTGGGGCGACC
CCGAGAACGACCGGCTGCTGATTGCCGAAGAGGACGAGCGCTACGCCAGCGAGTTCAAGG
TCTACACCCTGGCGGGCCGCTTCACTGGCACCACCTTTGGCCGCGACGTGTTCAAGGCCC
AGGCCGAAGGCGTGACCCTGCGCACCTGCGGCAAGGACGGCTGGTGGATCACCACCGAAC
AGGGCAAGCAGCGCAGCGTGTTCCACCTGTTCGACCGGCACACGCTGAAGCCGGTCGGCG
CGTTCCAGGGCAATACCGTGGCCAACACCGATGGCATCTGGATGATGCAGCAGCCCAGCG
CGCGCTTCCCACACGGTGCGCTGTATGCAGTACATGACGACCAGGGCGTGGTGGCCTTCG
ATTGGGAGAGCATCGCCAAGCAGCTGGCGTTGCCGCTGGAGTGTGGCGCATGAGCGGGCA
GTGCGTAATGCGCGCGCTGGCGCTGGGCCTGCTGCTGGCGCTGCCGTCGCTGTCGTTCGC
GGCGGCCGAACCGAATACCCAGGTGCCGGCAGGTAGCCGCCACTACGCGGCGACGACGGT
GCCGGACCGCATCGTCGCCTCGCCGGCGGTTGATTCCAGCCATGGGTTCGCCGTGGCCTG
GCGTACCGACGACAGCGTGCAGGCGCCGCTGCTGGAAATCGCGCTGGCCGCAGATTCGCC
GGCCATTGAAGGCATCCGCCAGGTGCGTGCGACGACCCGCGCGCTGCAGACCGAGAACGG
TCTGTCGCACCACCATCGGGCAGATATCGATGGCCTGCAGCCGGATACCCAGTACGTCTA
CCGTGTGCAGGGCAATGGCAGCTGGAGCGCCTGGAACCAGCTGCGCACGCTGGCCAGCGC
CGATCAGCCGCTGACCCTGCTGTACTTCGGCGATACCCAGAACAAGAACGTCAGCCATGT
CAGCCGCGTGGTGCGTGCCGCGCAGAAGGCTGCGCCGCAGGCGCGCATGAGTCTGTTTGC
CGGTGACCTGGTCAGCGGAGGCGACAACATGGATGACAGCGAGTGGGGTGAGTGGTTCGC
TGCGACCAGTTGGCTGGCGCAGGAAACGCTGGTGGCGCCGGCCATCGGCAACCACGAGTA
CTTCGAGGAATTCGAGGACACCCCGCAGGAGCGCCGCGTGCTGGGCCGCCACTGGCCGGT
GACGTTCGCGCTGCCGGGCAATGGTGCCACCGCCGCGCAGCAGACCAGCTACTGGTTCGA
TGCGCAGGGCGTGCGCGTGGCCGTGGTCGATGGCACATCGGCACTCGACCTCGGCACCGC
CAAGGCGCAGGCACAGTGGCTGGACAAGGTGCTGACCGGCAATCGGCAGGCGTGGACCAT
CGTGCTGCTGCACCAGCCGTTCTACTCGCCGCGCGAAGGGCGCGAGAACGCCGCGTTGCG
TGACGTGCTGCTGCCGGTGGTACGCCGCCACAACGTAGATCTGGTGCTGCAGGGCCATGA
CCACACCTATGGCCGCCGTGGCGAAGGGCAGGCCGCGACGCCGCAGTATGTGGTGACCGT
GGCCGGACCGAAGCAGTACCGCCTTTCCGACGAAGCGCGCAGGACGATGGACCCGGTGGC
CGAGGACACCCAGCTGTTCCAGGTGCTGAACATCGACCCGCAGCACCTGCGCTATGAAGC
ACGCACCGTGACCGGCCGTCTTTACGATGCCTTCGAATTGCGTCGTGATGCCAAGGGTGG
AAAGCAGCGCACGGAGCTGACCGAAGGCCGCATTGCTCCGCGCGACTGCCCGCGCGCGCA
GACCGCCAAGGGTCGCGCCGACCGCTGCTGGGAATGAGGAGACGCCGATGACCACACCCC
GCCGCATCATTCCATTGGCTGCCATCGGCGCGTCCCTGCTGTTGCTGGCCAGTGCGGTAA
CCGCCGCCGATACCGTGCTGCATCCCTTCCTGGTCGCCCAGCCGGCGCAGGCCCCGCAGG
AGGTGAACCTGGCGGTGGAGATCCCGGCCGGCAGCTTCACCAAGTACGAGATCAAGGAAG
ACGGCCTGGTGCACGTGGACCGCTTCCAGTCGATGCCGGTCGCCTATCCGGCCAACTACG
GCTCGATGCCGCGCACCCTGGCCGGCGACAACGATCCGCTGGATGCACTGGTGTTGACCC
GCGAACCGCTGCATCCGGGCGTGATCGTGCGTTTCCGGCCGATCGGTTACCTGAAGATGA
TCGATGGCGGCGAGCACGACGAGAAGATCATCGGGGTGCCGACCGACAAGGTCGACCCGA
CCTACGCCAGTATCCGGGACCTGGCGGACCTGCCGGAGGCCGAACGGCAGCGGATCGAAG
CGTTCTTCCGCGTCTACAAGGACCTGCCGGCCGGGCGCAACCCGGTGCAGCTAAATGGCT
GGGGCAACGCCGCCGAGGCACGGTCAGTGATCCGCGAGGCCATGCAGCGGTTCAAGCGCT
AGAACCCCGCCGTGGGTGGGTGGCCGGACGCGCGCATCACCTTCACCGCCCCTGGCTATC
ATGTCCGCCTTCCACATCGAAGGCGGTGCATGTGTCGGTAGCGTTGGTATGGTTCCGCCG
TGATCTGCGGCTGCAGGACAATCCGGCCCTGCAGGCCGCGCTGGATGCGGGTCACGACGT
GGTGCCGGTCTATCTCCACGCGCCGCACGAGGAAGGCGAGTGGGTGCCTGGCGCGGCCTC
CGATGCGTGGCGCCACCGTTCACTGGGTGCCTTGGACGCCGACCTGCGCACGCGCGGTTC
GTCGCTGGTGCTGCGTAGTGGTGACAGCCTGCCGGCCCTGCAGTTGCTGATCGGGCAGAC
CGGCGCCGAGGCGGTGTACTGGAACCGCAAGTACGAGCCGGCTACGCAGGCGCGCGACGC
CACCATCAAACGCACGCTGCGCGAGCAGGGCATCGACGCACAGAGCTGCAATGGCAGCCT
GTTGTTCGAGCCCTGGGACATCGCGACACAGCAGGGTCAGCCGTACAAGGTGTTCACTCC
GTACTGGCGCAACGTACTCAGTCATTGGCGCCTGCCGACGCTGAGTGCCGCGCCGAAGGC
ACTGACCGCGCACTCGGTCGACGGCCTCGCATTGGACGAGCTGCGGCTGGCGCCCACGCT
GGACTGGGATTCCGGCTTCTGGGAGCACTGGCAGCCGGGCGAGGCCGGCGCGCTGGAGGC
GTTGTCCGTGTTCGAGGACGGCGCGTTGCGCGGTTACCGCGAGCAGCGTGACCTGCCGGA
CCGGGTCGGCACCTCGCGGCTGTCGCCGCATCTGCATTTCGGCGAGATCGCACCGTGGCG
CATCGCGCATGCGCTGGAGAGATTGCGCAGTGCCGGCACTGACGCCGACATCGACGGCTA
TCTGCGGCAACTGGGCTGGCGCGATTTCGCCTACCACCTGTTGCATCACTTCCCGAAGAC
GCCGACCGACAACCTCAATCCGCGTTTCGACCGCTTCCCTTGGGCCACGCCCACTGCAGC
GCAACTGCATGACTGGCAGCGCGGCAACACCGGCGTGCCGATCGTCGATGCGGGCCTGCG
CGAGCTGTGGCACACCGGTTACATGCACAACCGGGTACGGATGATTGTTGCCAGCTACCT
GTGCAAGCACCTGCGTGCGCACTGGCTGCAGGGCGCGCGCTGGTTCTGGGACACCCTGGT
CGATGCCGACCTGGCCAACAACACGATGGGCTGGCAGTGGGTGGCAGGCACCGGCGCCGA
CGCGGCCCCGTACTTCCGGGTGTTCAACCCGGTCACCCAGGCCGAGAAGTTCGACCCGCA
GGCGCGCTACATCAGCCGCTGGGTGCCCGAACTGGCGGCGCTGCCGGTGAAGGCGCGCTT
CGCGCCGTGGCAGCATCCGCTGCTGCTGGCGGCGCATGCCCCGGGCTATCCGCGTACGCC
GCTGGTGGATCTGGCCGCCGGCCGCGATGCTGCGCTGGCCGCCTACCGGCAGACGGGGGC
TGGGTAAAGCGCGGGCTGAGCGTTCCAGTCAGTTAGCTGAACGCGGCCCTGTTGCCGCGA
CCGATCATCATCCCGACATCGCATCGGGCTGTTTATTCTCTCTGCGCCCGTAAGCCGCCG
ACCCGACCGGAAAACAAGGAGAACCACATGATCCGCAACACCACCCGCAACGTCGCACTG
GCCCTGATGAGTGCGGCCGTCCTGTCGGCCTGCGCCACCGGCGGCTCCTATGTGCAGAGC
GACCAGTACGGCAACCCGACCGAACAGCAGAACCGTACCGGCCGCAACGCGCTGATCGGT
ACCGCCATCGGTGTGGCTGCCGGCCTGCTGACCGGCGACAGCGCCACCGAGCGTCGTCAG
CACGCACTGATCGGTGCCGGTATCGGTGCGCTCAGCGGCGCCGCCGTCGGCCAGTACCAG
GATCGCCAGGAACGCGCGCTGCGCGAGCGCACCGCCAACACCGGCATCGATGTGCAGCGC
CAGGGCGACAACATCATGCTGAACCTGCCGGACGGCATCACCTTCGACTTCGGCAAGGCC
ACCCTGAAGCCGCAGTTCTACGGCTCGCTCAACGGTGTGGCCGGTACGCTGCGCGAGTAC
AACCAGACCATGATCGAAGTGGTGGGCCACACCGACAGCATCGGCAGCGACGCGGTCAAC
AACCGCCTGTCGAAGGAACGCGCCGATTCGGTGGCGCAGTACCTGATCGGCCAAGGCGTG
CAGAGCGTGCGCATCGAAACGCTGGGGGCTGGCAAGTCGTATCCGATTGCCGACAACAGC
ACCGATGTCGGCCGTGCCAAAAACCGTCGCGTTGAAATCCGCGTGATTCCGCTCAAGCAA
TAACGCGTAGCGTTGTTGCTGTTCCGGCCTGGCCGGAACGAAAATGCCGCCCTTGCAGGC
GGCATTTTCTGTAGGTGCCGAGCTTGCTCGGCACGCCGATAGCGCTTCCGGTTGCGGCTT
CTCCGAACGGCGCCGACCAAGGTCGGCATCTACCGAGAGCCACGCAGCCGGAACGAAAAT
GCCGCCCTTGCAGGCGGCATTTTGTGGGTGCCGAGCTTGCTCGGCACGCCGACAGCGTTC
CCGTTCGCGGCTTCTCCGAACGGCGCCGACCAAGGTCGGCATCTACCGGACGCCCGGCGC
AGTCGGAAGGAAATGCCGCAACTCATCTCCTGGTAGATGCCGACCTTGGTCGGCGCTGTT
CCAACCGCAGTCGAGCATGGCTCGACTCTACAGAAGCCGGTTACACCGCCGAGGCGGCGA
CCTTCTCCAGGATTCGCTTGCCGCTGCTCTCCAACGCCGCGTCTTCCTGGGCCTTCTGCT
GCTGTGCCAGCTTCGCACCCGGGCACTGCGCCAGCATGTAGTTGGCGTCGAAGTTGAGCT
TTTCCACCAGGAAATCGACGAACGCCCGCACCTTCGGCGAGACCAGGCGGCCACCGGCGA
ACACGGCGTTGAAGTCCACTTCCGGGCCGGTCCAGCCGGCCAGCACACGCCGTACCATGC
CGGACTCGACGAACGGCTTGGCCATCACATCACCGGTCAGCAGCAGGCCTTCGCCACAGA
CCAGTGCACCGTTCAGCGCAGACATGTCGTTGGCGGTCATCAGCGGGGTGACCGGGAAGT
CACGCAGCTCGCCGCCGTTCTCGCCCAGCTGCCAGGTGAAGCGCGGTGAATTGCCAGTGT
GATACGGCTTGCGCATCGCCAGGATGCGATGGAACTGCAGTTCTTCCGGATGCAGCGGCT
CACCATAGCGCTCGATGTAGGCCGGGCTGGCGAACACCTGCGTGCGCAGGCTGCCCAGCT
TGCGCGCGACCAGGTTGGAATCGGGCAGGGCGCCCACACGCAGCGCCAGATCCGCTTCGC
CGGCAATCAGGTCCAGCTTCTCGTTGCCCATGTGCATGTCCAGGCGGATTTCCGGATACT
GCGCATGGAACTGGCCCAGCAGCGGGGCGATCCAGGTGATGCCGATCGAATAGGGCACGG
TGAAGCGCAGCCAGCCGCGCGGGCCGGACTGCAACTGGCTCACCGCGCTTTCGGCTTCTT
CCAGCTCGCGCGCGATGCGCTGGCAATGCTCGTGGTAGATCGAGCCGGCTTCGGTCAGGC
CGAGGCGGCGGGTGGTCCGGTGCAGCAGCCGCGCGCCCAGGCGCGTTTCCAGCTCCTGCA
CTTTGCGGCTGACCGTGGTCTTGGGCAGGCCGAGCGATTTGGCAGCGGCAATGAAACTGC
CTTGCTCGACCACCTTGACGAAGATCAGCGTCTCGTTGAGATCGTGGGACATGGTCGGGG
ATCCTGGACGTCGGGGATGGGACAATCGTGACAGAACGATTGGACCGGGAGCGGGATGAT
TATTCCCCTTAATCAGGACTAATCAAGTAAAGGTTTGAGGTCTATCGTGGCGCCATTCGT
GAAATGGAGCCCCCTCGCCATGAGCCTGCGCAACATTCTTGCCCGCTTCCGGCATGTCGG
CCAGAACACCCTGGACCTGGCGATGACCGTCGAAGCCCGTCCGAGTTCCTTGGTACACAA
GGACTTTCGTGAGTTTACCGCGCCCATGCGTCAGCAGCGTGGCGGTGCCATCCGCCTGGC
CCCGCACAAGGGTGACCGGCTGCGCCGGATCGGGACTATCCCGGATTTGGGAGGAAATGT
CCCGTGAATGGGATACTGACGCCCGAAGTCCTGGTCCTCGGCGGCACCGGTGCCGTCGGC
CAGGGCGTGGTCGGCGCATTGCTGGAAGCCGGCAGCCCGGTGCTGGTGGTTGGCCGCGAT
CCGGGTCGGCTGGCGGCGCTGCATGAGCAGTTCGCCGACGAGCCCGGCCTGGAGACGCTG
CTGGGCTCGCTCAGCGATGACGGCTCGGCACGTGCCTTGGCCGAACGCATCGCGCAGCGC
CCGCGTCCGCTGGCGGCGGTCATCGCCGCAATGGGTGGCCCCTACCGTCGCGGCCGGGTG
ACCGACCGCAATGGCGATGAGCTGTTGGGGGCGATGCAGGCCGACCTGATGCCGCACGTG
CACGCGGTGCGTCACCTGCTGCCACTGCTGCAGGACAACGTGCATGCACGCCGCTACGTG
ATGATCGGCAGCCCCGCCAACGCCAAGCCCTGGGCGGGCTACGGCGAGACCTCGATCACC
ACCGCCGCGCTGCGCATGTACGCGCAGGTGGTGCACCAGGAAGCGCAGGCACTGGGTGTG
CGCGCGCAGATGCTGGAAGTCTGCAGTCCGGTGTGCACCCCGGCCAACGCGGCCAATGCG
TGCATCGAGTGGCCAAGCTCGTTGCTGGTCGGTCGTCGTGTGGTCTCCCTGCTGGACGGC
TGCCGCGACAACCGCGCCATCGTCCGCTGCGACAGCAGCGATGCCGAACTGCCGCGCGGC
CTGCTGCACCTGGATGTCCCTCCACTGTGGCGCGATACCGCGGGCATCGCTTGACCTCGA
CCATGGTTGAGGTCGCAGTATGCGCCGCCGATTTTTGCAACACGTTCTCATATAGCTGTA
CCACCCCTCCGTACGGATGCATGCCATGACTTCCCCCAATACCACCCCACATCGTTTCGG
CCATCGCATCGCGATGGTCGGCGTGTCGATCCTCGCCGCGGCCGTGCTTGCGGCCTGCAG
CGGCGGCCATGCCGAAGAGGCCGGTGCTCCGCCGCCGCCGCAGGTCAGCGCCGCGCCGGT
GCTGGTCAAGCAGGTCAGCCAGTGGGACGAGTTCAGCGGCCGCGTCGAAGCGGTGCAGAG
CGTTGAACTGCGCCCGCGCGTGTCCGGCTACATCGACAAGGTCAACTACGTCGAAGGCCA
GGAAGTGAAGAAGGGCGAAGTGCTCTTCACCATCGACGCGCGCAGCTACCAGGCCGAGTA
CGATCGCGCGGCCGCCGAGCTGGCCCGCGCCCGCACCCAGGCCACGCTGGCCCGCAGCGA
GTCCGAGCGTGCCAAGCGGCTGTCCGAGCAGCAGGCGATCTCCACCGAGACCGCCGAGCA
GCGTCGTGCCGCGGCCGACCAGTCCGGCGCCGCCGTGCAGGCCGCGCAGGCGGCGCTGGA
TGCAGCCCGCCTCAACCTGGAGTTCACCAAGGTGCGTGCACCGATCGATGGCCGTGCCGG
CCGCGCGATGGTCACCGCCGGCAACCTGGTCACCGCCGGCGACAGCGCCAGCGTGCTGAC
CACGCTGGTCTCGCTGGATACCGTGTTCGTCTACTTCGATGCCGACGAAAGCACCTTCCT
GCGCTATGCACAGATGGCACGCAAGGGCGAGCGCCCCAGCGAGCGTGACAGCGCGCTGCC
GGTGAAGGTCGGCCTGTCCGGCGAAGAGGGCTACCCGCATGCGGGCAAGGTCGACTTCCT
CGACAACCAGGTGGCCCGCAGCACCGGCACCATCCGCGTCCGTGCGCTGCTGGACAACGC
CGACCGCCAGTTCACGCCGGGCCTGTTCGCCCGCGTGCAGCTGCTTGGCAGCGGCCAGTT
CCAGGCCATGCTGATCGATGACAAGGCCGTGCTGACCGACCAGGACCGCAAGTACGTCTA
CGTGGTCGACAAGGATGGCAAGGCCCAGCGCCGCGACATCCAGCTCGGCCGCACCGCCGA
CGGCCTGCGCATTGTCGAGCACGGCCTTGCCGCCGGCGACAAGGTGATCATCGACGGCGT
GCAGAAGGTCTTCATGCCGGGCATGCCGGTGCAGGCCAAGGCCGTGGCGATGCAGCCGCA
GGCTGCGCCGGCACCAGGCCGCGATGCCACCGCCGCCCTGAACCACTGATCCGCCGGCTC
CTGATCCGCGTCCCCGCTTAGCTGCCGGCGCCAGCGGCAGCCTTCCCTGCCTTCGTCATC
CCGGCGAGGGGCAGGGTGGCTGTTGCCCGCCGGACGCCTTTCCCAGGAATTCCTCCATGG
ACTTTTCCCGTTTCTTCATCGACAGGCCGATCTTCGCGGCGGTGCTGTCGATCGTGATCT
TCGCCGCAGGCCTGATCACGATTCCAATCCTGCCGATCAGCGAGTACCCCGAAGTGGTGC
CGCCGTCGGTGGTCGTGCGCACGGTGTATCCGGGCGCCAACCCCAAGGTCATTGCCGAGA
CCGTCGCCACGCCGCTTGAAGAAGCGATCAACGGCGTCGAAGGCATGATGTACCTGAAGT
CGGTTGCCGGCTCGGACGGCGTGCTGCAGATGACCGTCACCTTCCGCCCCGGTACCGATC
CGGACGCGGCGGCGGTGAAGGTGCAGAACCGCGTGGCGCAGGCGCAGGCGCGCCTGCCCG
AGGACGTGCGCCGGCAGGGCGTGACTACGCAGAAGCAGTCGCCGACCTTCCTGATGGTGG
TGCACCTGACCTCGCCGCAAGGCAAGTACGACACCCTGTACCTGCGCAACTACGCCCGCC
TGCACGTCAAGGATGCGCTGGCGCGTATTCCGGGCGTGGGTGACGCGCAGATCTTCGGCG
GCGGCGACTACGCCATGCGTGCCTGGCTGGATCCGGACAAGGTGGCTTCGCGCGGCCTGA
CCGCCAGCGATGTGGTGCGTGCCATGCGCGAGCAGAACGTGCAGGTGTCGGCCGGCCAGC
TCGGTGCCGAACCGTTGCCGAACAGCCAGTTCCTGACCCTGATCAACGCCCAGGGCCGCC
TGAAGACCGAAAAGGAATTCGGCGACATCGTGCTCAAGAGCGGCACCGATGGCGAGATCG
TGCGCCTGGCCGACGTGGCCCGCCTTGAACTGGGTGCCGGTGACTACACCCTGCGCTCGC
AGCTGGACGGCAAGAACGCGGTCGGTATCGGTATCTTCCAGTCGCCCGGTGCGAATGCGC
TGGAGATTCGTGACCAGGTCATCTCGACGATGGACGAGATGCAGAAGACCATGCCGGCCG
ACGTGAAGTACGAAGCGGTGTATGACACCACCATCTTCGTGCGCGACTCGATCAAGGCCG
TGGTCTCCACGCTGCTGGAAGCCATCGCCCTGGTGGTGCTGGTGGTGATCCTGTTCCTGC
AGACCTGGCGTGCGTCGATCATCCCGTTGATCGCGGTGCCGGTGTCGGTGGTGGGTACCT
TCGCCGCGCTGTACCTGCTGGGCTTCTCGATCAACACGCTGAGCCTGTTCGGCCTGGTGC
TGGCGATCGGCATCGTGGTCGACGACGCGATCGTGGTGGTGGAGAACGTCGAGCGCAACA
TCGAGGAAGGCCTGTCACCCACCGCTGCGGCCCACCAGGCCATGCGTGAAGTGTCCGGCC
CGATCGTGGCGATCGCGCTGGTGCTGTGTGCCGTGTTTGTGCCGATGGCCTTCCTGTCCG
GCGTCACCGGCCAGTTCTACAAGCAGTTCGCAGTCACCATCGCCATCTCCACGGTGATCT
CGGCGATCAACTCGCTGACCCTGTCGCCGGCCCTGGCCGCGCGTCTGCTGAAAGCCCATG
GTGCTCCGAAGGATGCGCCGAGCCGCCTGATCGACCGCCTGTTCGGCTGGGTGTTCCGTC
CGTTCAACCGCTTCTTCAAGTCCAGCTCGGAGAAGTACGAGCGTGGCGTGGCCCGCATCC
TCGGCCGTCGTGGCGCGGTGTTCGTGGTCTACGCGATCCTGCTGGTCGGTACCGGCGTGA
TCTTCAAGCTGGTGCCGCCGGGCTTCATCCCGACCCAGGACAAGCTGTACCTGATCGCCG
GTGTAAAGCTGCCGGAAGGTTCGTCGATCGCGCGCACCGATGAAATGCTGCGCAAGGTCG
CCAAGATCGCCCAGGAAACCGATGGCGTGGCCCACACCATCTCGTTCCCGGGTCTGAACG
CGCTGCAGTTCACCAACACGCCGAACACCGGTGTGGCGTTCATCCCGCTCAAGCCGTTTG
CCGAGCGCCATGGCCGCACCGCCGCACAGATCAATGCCGAGATCAACCAGAAGATCGCCG
GCCTGCAGGAAGGCTTCGCGTTCGCGATGATGCCGCCGCCGATCCTCGGCCTGGGCAACG
GCAACGGCTACCAGATGTTCATCGAGGACCGTGGCAACCTGGGTTACGGCGCGCTGCAGA
ATGCGGTGCAGGCAATGCAGGGCACCGTTGCGCAGACGCCGGGCATGGCCTTCCCGATCA
GCAGCTACCAGGCCAACGTGCCGCAGCTGGATGCCGAAGTGGACCGCGTCAAGGCCAAGG
CGCAGGGCGTGCAGCTCACCGAGCTGTTCGACACCCTGCAGACCTACCTCGGTTCGGCCT
ACGTCAACGACTTCAACCAGTTCGGCCGTACCTGGCAGGTGATCGCCCAGGCCGACGGTC
CGTTCCGCGAGACGGTCGAGGACATCGGCAAGCTGCGTACCCGCAACGACCGCGGCGAGA
TGGTGCCGATCGGTTCGATGGTCACCATCAAGCAGACCTTCGGCCCGGACCCGGTGCTGC
GCTTCAATGGCTATCCGGCAGCAGACCTGGCCGGTGAGGCCGACCCGCGCCTGCTGTCCT
CGGCCGAGGCGATGAACAAGCTGACCGAGATCGCCGGCAAGGTGCTGCCGGTGGGCATGA
CCACCGAATGGACCGACCTGAGCTACCAGCAGGCGACCCAGGGCAAGGCGGCCTTCATCG
TGTTCCCGGTGGCGATCATGCTGGCCTTCCTGGTGCTGGCCGCGCTGTACGAGAGCTGGT
CGCTGCCGCTGGCGGTGATCCTGATCGTGCCGATGACCCTGCTGTCCGCGCTGTTCGGCG
TGTGGCTGACCGGTGGCGACAACAACGTGTTCGTGCAGGTCGGCCTGGTGGTGCTGATGG
GCCTGGCGTGCAAGAACGCGATCCTGATCGTCGAATTCGCCAGAGAGCTGGAGATGGGCG
GCAAGGGCATCGTTGAAGCCGCGCTGGAAGCCTGCCGCCTGCGTCTGCGCCCGATCGTGA
TGACCTCCATCGCCTTCATCGCCGGTACCGTGCCGCTGGTGCTGTCGCACGGCGCGGGTG
CCGAGGTGCGCTCGGTGACCGGTATCACCGTGTTCGCCGGCATGCTGGGCGTGACCCTGT
TCGGCCTGTTCCTCACCCCGGTGTTCTACGTGGCCCTGCGCAAGTTCGTCACCCGCAACG
GCGGTGGCCAGCTGGTGCAGCACGGCGAGCCGACCATCCACCACTGACATGGAACCCCGT
CGCCGCCGGTCACTGGCCGGCGGCGGCTTTCCACCCACAAGGCATGCATCCATGAATACC
CATCAGAACAAGATCGCGCTGGTCACCGGCGCCACCCGTGGCATCGGCCTGGAAACCGTG
CGCCAGCTGGCCCAGGCAGGTGTGCATACGCTGCTGGCCGGTCGCAAGCGCGATACGGCG
GTGGAGCTGGCACTGAAGCTGCAGGCTGAAGGCCTGCCGGTCGAAGCCCTGCAACTGGAC
GTGACCGACGCGGCCAGCATCGCCGAAGCGGTCGAGCAGGTGCGCCAGCGTCACGGCCGC
CTCGACATCCTGGTCAACAATGCCGGCATCATGATCGAGAACCCGGCGCAGGCGCCGTCG
GAGCAGTCGCTCGACACCTGGAAGCGCACCTTCGACACCAACGTGTATGCGCTGGTCGCA
GTAACCCAGGCATTCCTGCCGCTGGTCAAGCAGGCCAAGTCCGGGCGCATCGTCAACGTG
TCGAGCATGCTCGGCTCGCAGACCCTGCACGCGGATCCCTCATCGGGCATCTACCACTTC
AAGATTCCCGCCTACAACGCGTCCAAGGCCGCGGTGAACAGTTGGACCCTGAGCCTGGCC
TACGAGCTACGCAACACCCCGATCAAGGTCAATACCGTGCATCCGGGTTACGTGAAGACC
GACATGAACGGCGGCAACGGCGAAATCGAAATCGCCGAAGGCGCGCGCTCCAGCGTGCAG
ATGGCGCTGATCGGCGAATCCGGTGCCAGCGGCAGCTTCACCTACCTGGGCGAGGTGCTG
CCATGGTGATCCGCACGTTGGCGATGGCCGTCTCCAGCCTGGTGCTGGCAGGCTGTGTCA
GCGTCGGCCCGAACTACAAGGCCCCGGTGCAGGAACCGGTGGTCCTGCAGAGCGCACAGC
AGCCGGTCTTCAGCAGCGTTTCGCCGGTGGCCAGCTGGTGGGCGCAGTTCGATGATCCGG
TGCTGGAACAGCTGGTGCATGGCGCCCTGTCGGACAACCTGGACCTCCGCGTGGCCGTGG
CCCGCGTCAGCCAGGCCCGCGCAGTGTTCGTCGAAAGCCGTTTCGACCAGGCGCCGCACA
TCACCGCTGGCGGCAGCTACGACCGCCGCAAGCAACCCGATCCGCAGCTGGGTGGGCAGC
GGGTGTTCAGTGAAAGCTACCAGCTCGGCTTCGACGCCGGCTGGGAGCTGGATCTGTTCG
GCCGCAAGCGCCGTGCCGCTGAGGCCGCACGCGCCGACCTCGGTGCCGAGCAGGCCAACC
TGGCCGATGCGCAGGTACTGGTCGCCGCCGAAGTGGCACGCAATTACTTCGAGCTGCGCG
GAACGCAGAAGCGCATCGCGGTGGCCCAGCACACGCTGGAAAACCTGCGCGATACGCAGA
AGCTGACCGAGGCGCGCTGGGAACTGGGCGCGGGAAGCGAGCTGGATGTGCAGAGCAGCC
GCGCCCGCCTGAAGGCGATCGAGGCCGACATCCCGTTGCTGGAAGTGGCCGAGGCGCAGT
CGCGCAACCGGCTGGCCGTGCTGCTCGGCCAGCGCCCGGAAGTGCTGACCGACATGCTCG
CGCCGCACGACGTGCCGGCCTTCGCCAAGGCGCTGCCGCTGGGCGATACCCGCGAACTGC
TGCGCCAGCGCGCCGACGTGCGCGCGGCCGAGCGTCGCCTGGCGGCTGCGACCGCACGCG
TGGGCGTGGCCACCGCGGACCTGTTCCCGCGGTTGTCGCTGTCCGGCTTCGTCGGGTTCC
TCGGCGGCGATGCCAGTGGCCTGGTCAATGGCAACAACAAGGCCTGGTCGCTGACCCCGT
CGCTGAGCTGGGCAGCATTCGACTTCGGTACCGTGCGTGCACGCCTGCGTGCCAGCAAGG
CTGAAGCCGAAGGCGTGGCCGCGCAGTACGAGCAGGCCGTGCTGCTGGCGCTGGAAGATA
CCGAGAACGCGCTGACCCGCTATTCCAAGCAGCAGGCACGGCTGGCGATCGTGGTCGAGC
AGGCACAGGCCGCACGGCGTGCCGAATCACTGGCACAGATCCGCTATCGCGAAGGCTCGG
AAGACTTCCTGACCCTGCTGGATGCGCAGCGCACGCAGTTGGCGGCCGATGACGCCCTGG
CGGCGGCCGAGTCCGAAGTCAATGTCAGCGTGGTGGGCGTGTACAAGGCGCTGGGCGGCT
GGGGGCAATCACCGCAGCAACCGAGCGTGGCGCAGGTGCAGTAACCGCAGGGGACGGAGG
CAGTGGCTTCCGTCCCCTCCTGCTTTCAGGGCCACTGATTGGCCGGCACCTCGCGCTCGC
GCATGCGCACGATGCAGAAGCGATGGCCGGTCGGTGCTTCCATCACCCACCAGCGTTTGA
CGAAGCCTATCCGGCGCGCGCCGAGCTTCTCCAGGCGATCGGCCTCGGCATCGATGTCGT
CGCTCTCGATGTCCAGGTGCACCCGTGACGGGTGATCGACCCGCTGGACTTCCACGTTCA
AGCCCGCCGGTGCACCCAGCAGGTCGGCATACTCGGCGCCCCCTTCGACACGCGCCGCCT
GTGCCTGCAGGCCGAGCGCGGCGGCCCAGAAGCCGGCACCTGCGTCGGCGGGAAGGTCCT
GGCAGTCGATGATGAATCCAGCCAGCCGGCTCTGGTGGGCCATGTCCTGCTCCGCAGTTC
GGGGGAGGAGGCAGGGTAACGCGATGCGTTCCGCGTACATCTTCACCTTCGTGACGTTTC
TGACTCTGCCGGAATGCCGGCCCGACGTGTAACAAGTGGGTCAGGCACTCGGGAGGACAG
GCGATGGCGGATGGAAGGCGGGATACCCAACGGATGTTGTTCGGCGATCCGGGTCCACCC
GGTGCGGGTCTGTCAGTGGCGGTCGTGGTGCTGCTGGTGCTGGCGACGATGGCGGCGGCG
GTCGGTTTCCTGCGCCTGCAGGATTCGATGTTGGGGCTGGGCCTGATTGGCGTGGCCGTG
TTCCTGGCGATCGGGGCCCGCATCTGCCAGGCGCGCGACCAGCATCAGGCGCTGTATCGC
CTGCTGTCGCGGCAGCCACCGCCGTAGCGGCGGCTGCCGTGGCTGCTCAGTGCCTGGGCC
AGTCCAGTTCGACCACCAGCGGGAAATGATCCGATGGCAGCACGCCACCGATGCGGCGGT
CATCGGTCAGGAAGCTGCGCGCATGGAAGCCGCGCACCAGGACCCAGTCCAGCTGCACGG
TGGCCTTGCCGGTGAAATCGTGGAAGGTCAGCCGCGGGCCCTGCGGAGCCTTCACCTGGG
TACGGGTGTCCTGCAGCACGCGGGTGAATGCCTTGTAGGTGCCGCCGCCGGGTTCGCTGT
TGAAGTCGCCGGTCAGCACGACGGGCAGATCGGCCGGCAGGTTGGCCACGCGCTTGCCGA
TCAGTTCGGCACCCTTGACCCGCCGCGGCTCGTCTTCGTCGCGGTAGGGCAGGTGGGTGT
TCATGAAGTAGAAGCGGCGGCCGTCGTCGATGCGGCGGAACAGCGCCCAGGTGACCATGC
GTGGATACAGGTTGCCCCAGGTGATGCTGCCGGGCACATCGGGCGTATCGGACAACCAGA
AGTTGCCTGATTCCTCGATCGCCAGCACCTTGCTGTCGTAGAACACGCCCATGTGCTCGT
CGCCGCTGCCGCCGCGGCGGCCCTCGCCGAACCAACGGTAGCCGGGGAGGTGTCCTGCCA
GGTACTCGGCCTGCTCCTGCACCAGTTCCTGGGTGCCGATCACCGCCGGGTGCGCATCGA
GGATGACCTTCACCATCGCGTCGCGACGGTCGGGCCAGCGCTTGCCCGGCTCGGTATCGG
CCGGGGTGCGCACATTGAACGACATCACCTTCAACGGCGCGGGGGCTGCGGCCCAGGCGC
TGGTCGCAGGCAGGGCAAGCGCCAGCAGCGCAGACAGTACAGGGCGACGGAAACGCGACA
ACATCGTGGAATCCCTCCATTCCATGAAAACGGTTTCATGGAGCATCGCACGGATTGCCT
GTTCATGGCTGTGCGCGCGCTGGCGGTATCCGCCGGTCGCCGCGGCGTATTCAGCAGGGC
CTTGACAGCGCATTGACCCGCCCGCGCGGGCCTGCGTGCTAGAACGGCGCTGCCGGCCAC
TGAACCCGGCACCGCAGCAACCATCAACGGAACCACAAGGAGCTGTGCCATGACACGATT
GATTCGCGCCCTGCAGGTGTCGCTGAACCTGCGTTCGGACAATTCCACGCAGTGCATCCG
TTCCAAGTATCGCTACTGGAATATCTTCTGACCGGAAGGACTCCACGTATTCGATGACAT
CGCCAGGGAGGGTCGATGATCTTCCCTGGCATTGGAGGCAGGGCATGGATGAGCGTGCAG
CGGATGCGGAAGTGGTTTCCATCGACGACCTGCTCGAACGCGTGCGTCGCGAAGGGCCGG
TACTGCGCTTCAACAATGATGTTGTCGGCATCTTTGATCCGGCCCTGGCGGTCAGGATCG
ACAAGGCCAACACCGACCAGCACACCGTACCGGATTCACTGATTGATTTTCTCGGGCTGC
GCAGTGGCAGGGACCCTGTTGCGTGGCGCGAGGTGCGGGCGTTGCTGAGCGAGCAGGCCG
GGCGGCTGGCCAGTCCCGGCCACATGCGCGACCTCTACACGCGCATGCACGGCTTCCTTG
CTCAGCGCGCGGACAGGCCGCATGACCTCAGCGAACTGAGCTGGTGGACGATCTCGCAGT
CGCTGTTGCCGATGCTGATCGACGGCCTCAGTCGATCCGACGTCGATGCGCTCATCGGTG
AGCAGAAGACCCGATACAACGCCATCGTGCTGCAGAACTTCTCGTTCTGGCGGCGGATCA
TCGACTTCCATCTTTCCCGCCGCGCGGCGCGCACGGTGTCGCGGCACATCCGGCGTCGTG
CGCGCCAGACCGTGCCACGCGAGGACTTCCTGCAATCCCTGCTGCCGCTGGTGCAGCGGG
TCGGGGTGGACCGCGTGGCCTATCTGGTGTCGATGGTGCTGGCCGGCATGTCGGGCCTGC
CGGGCATCACGGCGGCCAGCCTGCTGTACGCGATGCATCGATTTCCGCACTGGCAGGCGC
GCATCCGCGAGGAAACCTCGGCGCTGAGCCTGGAGCAGTTGTATGCGCTGCCGATCAAGT
CGCTGCCGTGCACGTCGCGTTTCGTCAAGGAAACCCTGCGGCTGTGGCCGGGACTGTTCG
CCCTGCATCGTCCGGCCTCGCACGATATCGATATCGAGGGCGTGTGCATCCGCAAGGGCG
GGGCGTACGAGTTGTCGTCCTACTTCCAGCATCATTCGCCGGAGTACTGGCAGAACCCGG
ACAGCTTCGATCCTGATCGCTGGTTGCCGGAGCGACGCCAGGCCAACAAGGGGGCCTACG
TGCCCTTCGGATTTTCCTCGCGGGCCTGCATCGGCAGTGCGGTCGGCCACGCGCAGCTGC
TGCTGTTCTGCGCATTGGTGACCCGCGATTTCGAGTTGACGGTACAGGATGAGCCCACAC
CGTGGATGCAGCTGGAAGGCTTTGCCATTCCGGTCGATTTCATCGGTACGCTGACGCCGC
GGCACGCCTGACAGCATCTGTACTGCCTGGCTCAGTCTTCAATCTCGCCACGGCGGCCTG
CCGCGCGCACCGCCTGCGCGGTGGTGGCCACGCCGAGCCGTTGTCGCGCTCGCCGCAGGT
GGTTCTCCACCGTGCGTGCAGACAGCCCCAGCGTGGCCGCGATCTCCGCCTGGCGCCGTC
CAGCGGCGACCCAGCGCAGCACCTCGCGTTCGCGTGCGCTCAACGCGCCTGCGCGAACAT
CCGCGGGCGCCTCGGCAAGCTGGCGCGCCGCACGGAAGGCTGACGTTCCGACCATTTCCA
GCAGCAGGCGCGCGCTGGCGGATGCATCAATCGAGGTGCCGGCGAAACTGACCGCACCCT
CCAGGCCGGTCGGGCCGAACACCGGCACCTGCAACCCATGCAGGCCATCGCCGCGCGGCT
GCTTCACCACCTGATAGCGTTCGCCGCGCACGCCCTGGCGCTTGCTCCAGAAGAACGGCG
CATTGCTGTCCAGTACATGGCGGTTGACCGGGCAGGCATGCAGGTAGCGGGCCAGTCCGG
TATCGCTGCCGTCGCCGAACCAGTCACCCTCGATCCAGTACACGCGCTGCGCGTCGCGTT
CCAGCCCGCGGGCACCAGCGCAGGCATTAGCTCAGCGCCCCGCCAGTGCATCGAGCAGCG
TACGCGCGGCCAGCTTGCCCAACGCGTTGCCGGCCAGCGGACTGTCGCCGGTCAGCAGCA
GGCGATCCTGCAGCACGCTGCCATCGATGCCCTCATTGACGATCTGCACGCCCTGCTGGG
CCAGTCGTTCACCGAAGAACCAACGCAGCTGCCCCGGCATGTAGCCGATCTCCGGTGTCT
GCCGGTCCATTGCGTCGGGGAAGGCGCAGATGCGGTAACCACGGAACAGCGAGCCACCGT
CGGCTTCGTCGACGCCCGCCGCCAGCAGCGCCGCCGGGCCATGGCAGAGCGTGATGATGT
GGCGCTGCCCGGCCATGGCCCACTGCAGCGTGGCCTTCACCGCCGCGCTCTCCGGCAGGC
CGATCAGTGCGCCGTGGCCACCGGGAATGAAGATGGCGGCATAGTCCGAATCGGCTCCCA
GGCCGGCCACCACCTCATCCAGCTGCAACGGCTGGCGGAAGCGCGCCTCATAGCGTTCGT
ACAGGGCGCCGATCTCGCGGTCCTCGCGCGGGAAGGCCCACCATTCGAACTTGACGGCGT
TGCCGGACAGCGTCGCCACGTCGATGTCGAAGCCGGCCTTGTCCAGGTGGTACATCGGCA
GCAGGGTTTCCACCGGATGGTTGCCGGTGGAGAACAGGTGGCCATTGGCGGTCGGCAGAT
AACGCTCGTCGGCGGCGATCATCAGCACCTTCCAGCGGCCGTCGCGGCGTGCATCCGGAT
AGTCGGCCCCGGACAGGTCGCTCTGGGGCGAGGTGAACTGCGACAGCGAGTACGGCGACG
GGAAGAAGGCATCGCGCTCGGCCGGATCGGGGCTGGGCTGGCGGCTGGGCTCTTGCGTGT
TCATGCGGACCTCCGTTGGGGGAAAGTGAGCCCAGCATAGGAGGCCGCGTGCGCAGGCGC
GATGAGGGATTCCCCTCAATGGACCACCACCCGGATGCTGCATCGCGCCACCGGCCCGGT
TGGACAGCGGGATTATGTCGTGTTATCTAGCCGGTGCCGGGATAATCCCGGCATAACCAC
ACAGCAAGCAAAGGAATGAAAATGAAAAGATTCGCCCGAGCATTGCGCGTCACTCTGAAT
ATCCATCCGAACGAGAAGAGCAGTGTGTGGAATACCTGGCCGCTCTGGGTCGAGTTCTGA
TCCTGCGGGGCAACCCCGCGATTGAGCGGTAGCAAGACGAAGGGACTCGTCTTTCGAGTC
CCTTCCTGCCGGAGACGCACTGCATGCAAGGGATGTCGAATGAAGGCAGCGCCATTGCTG
CCGAGCGCCTGGCTGCGCGGGTGGAGCGCGAAGGACCGGTGCTGAAACTGGAAACCGGCG
GTATCGGGGTGTTCTGCCCAGAACTGGCCGGCAAGCTCGACAAGGAGAATTCCGAGCACC
TGTTCGTGGTCGAGTCGCTGGCCGACCTGTTCCGCCGGCACGAACGCGTGCGCTGGACCG
AAGTGCGCAGCCTGATCGCGACCCGCAGTGCTGAGCTTACCGGAGCGCAGACCCTGGAGG
CGCTGCAGTCGCGCATGCGGCAGGCGTTGGACGCACTGTGCGGGCGCGAGCTGGATGCCA
CGCCAGCCGTGTGGAAGGTGATGGCGCATCCGCTGGTGCCACTGGTGATCGACGGGCTCG
ACGCGCGCGGTACCGAGGCCATCGAACGCGCCCTGCATCTGCGCTACACCACCCAGGTCG
AGCAGGTCATCCATCGGCGTCATCTGCTGCGCAACTTCCTCATCGGTCGTGGCGAATCGC
GGGCGATCGCCGCCGAACTCAGGCGCCGGGTCCGCAGCGGACGTTCGCCGCTGGACTACG
CGCAGTCATTGTTGACCCTTCGCGAGCGCATCGGCCTGGACAAGGTCACCTACCTGGTCA
CCGTGCAGCTGATCGCCATTTCCGGGGTGCCCGGCATGATGGCCGCCTGCCTGCTGCTGG
CGATGCAGATGCATCCACACTGGCGCCAGCGCATCGAGGAGGAATTCGCGCCGCTCTCGG
ATGCGGAGATCCATGCGCTGCCGATGGCCAGGATTCCCTGCACGATGCGCTTCCTGAAGG
AAGTGATGCGGCTGTATTCCACGCCCTTCAACAACCGTCGGGTGGCCGCCTGCGATCTGC
AGGTGGAAGGGCAGGCCATCGCCGAGGGCACGGTGTTCGAGCTGAGCTCGTTCATCCAGC
ATCGCTCGGCGAAATACTGGGATGACCCGCTGCAGTTCGATCCCGATCGCTGGCTGCCTG
AGCGGCGCAAGCGCACCGCCGGCATCTATGTGCCTTATGGCTTCCCCACGCGCTCGTGCG
TGGGATCGGCGGTGGGCAACGCGCAACTGTTACTGCTGTGTGCGCTGCTGGCGCGCGAAT
TCCGTTTCACCCCCAGCGCCGACTACCGGCCCGAGGTGCGCATGGAAGGCTTCGCGATTC
CCGCGGCGCTGCACGGCACGTTCTCGCGCCATAAGGCCGGTGCCTGATCTGCAGGGGCGG
GCGGCTTACTTTGCCGTACGCCCGTGTTCCTGCATGTCCTCATGCAGGATCCGCCGCAGC
TCGACGATGGCCGGCGTGGCTTCCTGCACGCTGTGACCGGACACGATCACCTTCTCCGAA
ACGGCGTGTGGCAGGTGCGAGCTCCAGTAGGGCACCAGCCCGTCATCGGTTTTTTCCAGT
GGGCCATCGGCCTTGGCGCGGGCGATGATCGAGTGGTAGTGGACCTTCGGTGACATCGGC
AGGTCGGCCACGGCGCGGACGAACGGGTCGTCCTTGTCCAGGTTCTGGATGCTGTTCATC
TGGTAGCCGTGCTTGCCATCGTTGCGATCGATCTGGCCGTCGTTGGCCAGCGTCGCCACG
TCCTCCAGCACGGTCAGCGGCAGCCGTACCAGGCGGCCGATCCAGCGGCCGAGGCGGGTA
CCGGCCACGTCGGTGCCGCGATGCGGTGTGGCGATGAAAACCACCCGCGATACTTCCGGT
TCCGGCAGGAAGGTCAGTACTGGCGCGCCCTTGGTGCGCAGCAGCTCGCGCTGGGCGGGC
GTCATCTGCGCGGTGGCCAGCAGGGTGTCGACCAGGTGGTCGCCGGAGGAAGAGACCATC
AACCGCGCGATCACCCCGCCCATGCTGTGCCCGACCAGCACCATGTCATGCGAGGCCTGC
GCCTTGCCGCTGGGGTCGAAGTGCTTGAGCACTTCGGCCAGCGTGTGGCGCATCGCATCG
TGGCTCATCGCGATGGGCATGTTGGTCGGGTAGTAGAACTGCCAGACCTGGAAGTCCTGG
CGGATCTCGTCGTCGCGCATCAGTTCGTTGGCCACGTTCACCCAGGCCTCGGGACTGCTG
GCCAGGCCATGGATCATCAACAGCACGCGGCGGTTCGGGTCGTAGGGCTGCATCATGTAC
AGATGCGGCGCGTCGATGCCGCCCTTGCCACCAAACAGCGAGCGCAGCGACTGGTGGCTG
AAGTTGGAGCGCGCCAGCCACAGTGCGTAGCCCGCAGTGAAGTTGGCCGCCAACGGCACC
TGCTGGCCGTGCAGGGTTACTTCCGAGACCTGGTAGGGATCGTGGATTTCCAGTTCCGGC
TCGTCGTCGTGCAGCACTTCCCACAGGTTCTTTCCCGAGAAGCGCAGCAGCACCGTCATC
GAAGGCGAGGGCATCTCGCTCCAGCTCTGCGCGGCCGGGGTGCTTGCCTGCGCGGCGGGC
GTCGCTGCCGAAGGCGGGGTGGCCGTGCTGCCAGCCGGATCGTCCATCACCGCCACCAGC
TCGGCACCGAAGCCATCGCGGCGATGCACGCTGCGCAGCGTACCGGTGAACGACAGCGAG
GCCGCCGGTACCAGCTCGGTGGGGGTGCGCGTGTCCAGCGGCGATGCTTCGCCTGAAGGG
GCCAGCACGAAGGTCCAGCGGCCCAGCTGGAAATGGCTGGCCTGGCTGTGCACGCGCCCG
GTGGCGTACGCGTTGTACAGCTGCACCGAGGCTTCCTGCACAGCCAGGTTGTAGTAGTCG
CGCACCTGGGTCTGGCGGTCCTCGAAACCACGCTGATTGGCGGTGCGCTCGGTGAAGAAC
AGATAGGCATAGGCCTGGCGCGCGACCTGCATCCACGCATCGAGGCGCGGCTGGAAGTCG
GCATCCAGTTCGGTGATCGCGGTCTTGGCGCGGCCGGATGCCGAGTACTCGCGCTTCGGT
GCCGGCAGGGTCATCGCATGCTGCAGCCACAACTCGGCCAGGCTGGAGCGCTTGTCTTCC
TCGCGCACCACGATGCTGCTTTCCATGGCCTCGATGCAGGGCAGGCCGGGCTTGGCACAG
ACGCCCTCATCGAGCCCGGCCACGCGCAGGGTCTCGGTGGTCGCCGCGCTGAGCTTGCCG
GAGGTGAGGATGTCACCGCGCTTGAGCGCGATGTACTGGCCGGGCGTGACCGAGGCGACC
TGCACCGACGGTCCGAACTGGCGCAGCGTCGCGCAGCCCCCCAGGGTGAGCAGCACGGTG
ATGATGAGGGTCGTGCGGCCGATGAAGCCCATGCCCGTGGTAGCCATACGATGCTCCTGC
GCGGTGGCGTCACTCTAGCGGCCGGCCTGTCAAAGCGGAATAGACCGAACGGTCGGTTTG
GGCCTGGCCGCCGTGGGCGATTCAGCCATTCCCGTGTGACACTGCGGCGAATGGAAGGGA
CACGGTGATCGCGATGGCCTGGCTGGAAACCCGCATTCCCCCGCCCGTGGTGATGCTGCT
GTGCGCCGCTGCGGGCTTTGCAGCACGCTGGCTGTGGCCCGGTTTCCACCTTCGGGTGCC
GGTGCCGGTTCTGCTCGCAGGCGTGACGGTGACGCTGGGTGTCGTGCTCAATCTGCTGCC
CAAGCTGTCTTTCCAGCGCGCCGGTACCACCGTCAATCCTCTGCGACCTTCGGCGTCGAG
CGCGCTGGTTACCAGCGGAATCTACCGCCGCACGCGCAATCCGATGTATCTGGGCCAGGC
GTTGGTCCTGCTTGGCGCCATGGTGTACCTGCAGAACCTGATCGCGCTGCTGGTGGTGCC
GCTGTTCCTGGTGTACATCACCCGGCTGCAGATCCTGCCGGAGGAGCGGGCACTGATGGC
CCGCTTTCCCGAGGCGTACGCGCAATACCGTCATCGCGTGCCGCGCTGGCTGTAGCGTCG
GCTACGCCATCAGCGGCTGATCTGGCACTTCACCGCAGCCGAATAACCCTCGTAGTCGTC
GCCCGCGATCACGTGCAGGGTGTGGCGCTTGTCGATGCGCTTCACGTACGACGGCTCTTC
GGTGTTGGCATGCTCGTTGACCTCGGTCACCGACCAGGCCTTGGCCAGGCGCTTGGAATC
GACGCCGTTCAAGTACACGAAGAGGCTCTTCTCGCCTTCGGCCACGTTTACATCGGCACT
GGTGACCGTGCCGCCAAACAGCGCGACCGGCTTGTCCTCCGGCTCGAAGGTGCCGCCCGG
TTTCTTGGCCAGGCCGGCGGCCTGCAGCGCATCGATGGCGTCGGCCGCACTGAAGTTCGA
GCCGGCCTTGCAGGCCAGCAGCGCTTCCAGCGTGGCGGTGCCGGGGGGCGAGATGGCCGG
CGCCGCAGCGTGCGTGGCTGAGGCTGCGGCGAGGGTGGTGAGGAGCAGGACGAGCGTGGT
TGTGGCGGTTTTCATTGCAGATCCTTCTGGCGGCAGCAGGCCGGGGCAATGCAGCGATGG
AGCGAAAGCTCCATCCCGATTATGCCCCACGCTTCCCGCACGACGAGCAGGCACAAAAAA
GCCGGAACCCCCTCGACGGGAGATCCGGCTTCTTGCGGCCTCGACAGGCCATACAGATGG
TGGAGGTGGGCGGAATTGAACCGCCGTCCGAAGGCACTCCATCCCCAGCACTACATGCTT
AGCTCACCGTTGGATCTCGTCCCCGAACAGCACGGTGCGCAAAGCGCATCCGGGAACCAG
CCTGTTGTGTTCTAGTGCCGGACTGACAGGCAGCCATCCAGCGCGATTCCATGATAGTGA
CTCTACACCGCGAGCATGGACACAAGCGGTTTCGAGGCTTAGGCCTTAAGCGGCCAGAGC
GTAGTTGTCGTCGTTGGCAACTAGAGTTTTGCAGCTGGATTTACGAGGAAAGCTACCCCC
TCGGCATGCGCCAGGCGACTTCACAACCCCCGTCGAAACCAATGCACCCCCGGTTTCTTC
AAGTGCTGCAAGGCTTTTGGGGTCAATGCTGGCAAAAAGCTGGCACTAACCCTGCCCAAC
GGAACGGATAGTACGGCAATCTTCCTGAACAGTCACGGGCCAGGGGGTGAGCGTATTCAG
TTTTCGACCGCAGTTCTCACACCCACCAAAGCCGCTTCCAAGAGAATCGCAGAAGGTTCT
TGTTGACAAAGTCGGGTCTTTGGTGGAAATTTGCGGACACTAGGAGTGTCAACCAGTCCC
TTCCAAACCAGAGGTTTTGTCAACTGATGGATACTGTTCAGATTCTGGAGCACTGTGGCG
TTACCGAGCGTCACTGTGAAGCGCTGGGGCAAGCGGTCCCTGAAGCCTACGCGGCCCTGG
CTAAATTGGCTGCCTCCACTCCGATGCTCGGCGGCTTTGTTCAAGGTCGAAGAGGTCTTA
GCTATTTGAGAGACATCTCAGTCCAGCACGCATTGGAGGCGAAGGCAGCGGAGACGAGGC
TCTTCTTCACATCTACTGCGTGGAATCGGCATCGCAACTACTGCTTCTTGCAACTCCAAG
TTGGGCAGACCATCTTCACCACCCATTACGCAGGTGCCAACGGGAGCCGAGCGGTCCGCA
AGGCCGCGTCGCGTGCCGAGCTTGTGATGCGCACGCCTGATCTGTTCGCGGCTACCGGGG
AAGAGCCCGACATGAGTCTTGTGGAGAAGAGTGCCTACGTGCAGCTTGTGCACGCAGGCG
TGACCAAGCCAAAATTTGTGTTGCTGCAGATCCCGAACCGTGATCAGCATGCATCAAGAC
TGGCGCCTCTGATTTTGGATATGCAGTCCCCTCTGAAGGGAGCTGTTGAAGAGGTGCAAG
ATAGGCTGAATGAGGCATTCAAGCGCAAGGCCGTAGAGCGCGCAGAGCAGGGCAATCGTG
CAAGCTAAGTTTGAACCACGGCGTCTGAAGCAGGCCCGCGCGCTGCGTCGCATGACGCTG
GCTGATCTGGGCGCGCGCACGGATGTGACGCGCCAGGGGTTGAGCCAGTTTGAGAACGGG
GATCGCGTGCCCGCGCCTGAGACCTTGCTGCGAATCGCCGCAGAACTGGATTTTCCGATC
GAGTTCTTCTGGAGGGGTGTGGGGCCTGTCGAGCGCAGCCCGCGCTCGTTGGTTCACTAT
CGTTCACTTCGCCGGACGCGTGACACAATCCTGGATCAGCAGCGTGCAGCTGCGGTCTTG
GATATGGCTGCTGCGGTTATGGATGCGATGCAAGAGCATGTGGATTACGCTGACGCAGAC
ATTCCGAAGATCTCGCCGGATGTCGACCCGTTATCGCTGAGCGGCGATGAGGTTGAAGAG
GTTGCTAATGCGGTCCGCAAAGAGCTTGGCTTGGGATTGGGGCCAATCTCCGATGTAACG
CTGTTGGTGGAGAACCGCTCGATACCTGTGATGCATTTTCCATTGCCCGACGGAATGGAT
GGGCTGTCGGCCTACTATGGTGAGAGGCCTTTCATCGTAGTTTCGTCCGATGCGACGCGG
GATCGCTCGCGCTTGAACGTGGCGCATGAATTTGGTCATCTAGTCCTCCATGAGTCGATC
TCTGTCGAAGGTGAGCTCGACATTGAGACATTCCGGTTGGTTGAAGACCAGGCTTGGCGG
TTTGCGGGTGCCTTGATGCTGCCGGCTGAGTCGTTTCTAAAGGATGTCTATAGCACCTCT
TTGGATGCCCTCCTGTTGTTGAAGAAGAGGTGGGGTGTCTCCGTCGCCGCAATCATTAAA
AGGCTTCAGGTGCTCGGCATTCTTAACCAAGATCAGGTTAAGTATCTGAACATCCAGAAG
CGCCAGAGGAACTGGAGTCGCGCAGAGCCGGGCGACGATGTTCAGAGGGAAACCTCGCGG
CTGTTCCGTCGTGCTGCTGACTATTTGTCAGCTGAGGCGGGTATCCCCCTTCATCAGTTC
GCTGCAGAAGCTCGGCTTCCTCTGCCAATCCTGGCAAGTGCTTTGGAAACGACTCCTGCA
GAGTTGCTTCCTCCGCGGCTGGAGAATGTGGTGCAATTTCGGCCTAAGGGCTAATCGCCT
CCACCTGGACTAGATCGGAAGAATGCCGCCGGGGGCTGGACCTCTCACACTGGGTTGGCT
GCTGCAGAAGCGGTCAACCACACTTCGGCAGTCTTAGCACCAGCATCCGGAACCATTGAT
GGAATCCAGCGGCCGTACTTCTTCGCAGTGATCGTCCAGTCGCGGTGTCCCATCTGTCGA
GCCACCCACATCACGTTCTCACCGGCGCTGAGCGCTTGGGAGGCGAAGGTGTGGCGCATC
TGGTACGGGTAGCGGTACCGCACGCCGGCTTTGCGCAGCGCGCGCTGCGATTCGCCAGCG
CGGATGCTCTGATCCGATCCCCAGCGGGCGTTGGTTCTGGGATCGTGGAAGACGAACTCG
CCGCGGTGGCGGTGTGGGCCCGCTGAGCCTTCAGGGCGTCGATCGCCGGCTGCAGCAGCT
GCACCTCGCGCACGCCGGACTCTGTCTTGGGTGCCTTCATCTTGCCCATGACCCAGGCGC
GCCGGATCTTGACCGTGCCCTTGCGCCAGTCGATGTCCGACCAGCACAGGCCGATCATTT
CCGAGGTGCGCAGGCCCGTGGCGAAGTTGAACTGGCAGTAGTTGCGGACCTGGTCCTCGC
GGCAGGCGGCCAGGATTGCCTGGACTTCCTCCGGCGTGAAGGGATCGACCTCTTCACGTG
CGTTGGCCTTGGCGCGGCGCTTCACCCTGAAGCCGTCTAAGGGGTTGCTGGGGATCAAGT
CATCTGCCACGGCCTCATCGAGGGCGCCGCGGAGCGGGCCCAAGACGTTGTTGATGCGCT
TGGCCGACGTCGCTTCGTCGAACGTGGCCACCAGCTCCTTCAGGGCGATACGGTCGAAGT
CACGCAGCGCGATTGCTCCGCAGTGCGGCACCAGGATGTTCTCGACGATGTGCCGGTAGC
CGATGAGGCTGCTGTGCTCGAGCTCGGGCTCCTTCTGCGCCAACCACCGGGTGAGCACCT
GCTCCAGGTTGTCCAAGGCTGCAGGACGGGTAGCCACCTGGCGGGCACGCTTGCTGCTGG
GAAAGTGGGTGGCGTAGTCGAACGTGCATTTTTCGATCTCGATCTTGATTTGGCCTAGTA
GGTTTTCGCAGTACCGCAGGTTCCGTGCGGTCGGGGGCAGCTTCAGTCGTTCGCGGCAGC
GCTTGCCGCGGTAGTGAAACGTTATCTCGATGCTGCCTTGTGTAACTGGCCGGACGCCAC
TCTGCCTTGGACTACCCACTCTTCGTACCCCTCCAGATCGATCAGGTTTCTTCCATCGGG
CGCTTTGATGAACACCGCGCCTTCCAACCAGTCGCCACGCTTGATCTTCGAATTGATGGC
GTCGACCGTGTAACCGGTCAACGCTTCGAACTGCTTGAGCGTGACGAATCTGACTGGTCG
CAGGATCGCGGGGGATGCGACCCTCGACAATCCTCGCGCTGAGGGAGCCTGGATGCTCAC
GCGGCTCCGCCAGTAGGGCCGACGGAGTTCGCGAGCGTGCTTGACGGCCGAGCGAAGGCG
CGTACTGTCAATCGGAAATGGCGTGCTCTACATGCGCGATGAGTAGTTTGGCTTTGCTCA
GTTGCACGAGAGACGATGCCAGTCCTGCTTTCCGTGGTGACCAATGGTCTCTTCAATGGG
CTATTGGCACCAACAACATGGTGACGTGGCAGAATGCTGGCCTTCTTAAGCGAGCTGCTG
GAGCAGAAAAAGTCGTGGATCCGATTACTTCTTGTTTTGTACTTGAAACGGACTGGACGG
CTTGGGGGGCCATTGGCTCGCTCGCCGCAGCTGCGGTTGCACTTCTCGTTGCTGGTTTCT
CCGAGGTTCGTCGGAAGACTGAAGCGGAAGCCAAAGCCAAGGTGATCGCCCAGATCGTGC
TTGAAGATCTGAGGGCTCGATACGTCAATGTCACGGCGGGACGCATCTTGCTCGAAACCA
AGCCGAAATTTCCCTCGGATGAGGTGGGCTTGAGGCGGAATGCCATTGGCCTTCTGAAGT
CGTTGGACCATGGAAGTCTCCCCGAGCTGGTCCCATACAGTCGTGTGCTCTCTGCTCGGA
CATGTGAAGATCTCGCCAAGTGTTACTCGCAAATCGGTGGCATAAGGCTGAGACAGGAGC
TGATCGAAGCTGGTGTTGAAAAGAACGCAACGGATTCGAGTCAGCTTCAGCCCATTTTCA
TTGATGTAGCCGTTTCGTTGAAGGCACTGATTGAGTCTTTGCGTGATTGGATCGGTTCCA
AAGAGAATGAGGACTTGGAGACGAGAGCAGACGATCGCGCTGAAAAAACTATGAAACGGG
TCGAGACTGAAAGGCTTCTCGCTGAGATGAGGAAGCTCAGCGGCCAAGACGAGTGATTTC
TCTGCAGTGGTGTCAGATTCCCTGCTGATTGTGGTGCTTTGATTCTTCAGCTGAGAAGAC
GAAGGGCGCCTGCCGTGACTGATGTTTAGATCGAGAATGCAGGGCAACATCGAAGCCGAT
CATGGCGTCTCTCCCGCCTGAGTGGGTGGGGTCTCGGAGGGGAGTTGGGCGGCCCGGAGG
GCGGTTTGCCAAGCGGCTATCGGGCTGTGGTCGGCGGCGAGCAGCTGAAACAGCCCCGGC
CGGTGGCCCGCGGCGATGCGGCCGCCGGCCTGCAGCACCTGGAGCACCTCCGACTTTTTT
GTGAGCGGGTCTTGGCGAGGCAGATGGCGGACGTTGATGACCTTGCCGTCCACGATTCCC
GCGACGGATGTGTGGTCCGGGCCCGTGGCCATGTCACGGCCGAAGGTCGTTGTGGGTTGT
TTGGCGGTCATCGTCAACGCCTCTGGCCCGCCGGCAGCGAGGGAATCTGTTGGAGCTCGG
CAACCGCCGCCATCAGGTTCCCGGTCTCGTGCGCCAACCGGATTGCGTCGAGCTCGACCT
TCACCGCGCCGATATAGGTGGTGGCCACAATCGTCGAGGCCTTGGCGCGCTCGATGACCT
GGCTCATCTTCTCGGTATTCAGGTTGTCGTCGCCCAGCAGTTCGAGCATGGCGACCAGGT
GATCGCGGACGTCACTGACCTTGTTCTTCATGTTGTTGCTCCTTGGTTCGCCTCCTGACC
CGGCGGGTGATCCGCGCCTTCAGGTGGACAAGCTCTTTCAGTTCCGGCGGGAATCGGTTG
TGGTAGCTGTTGCGCCGCATGTTCTCGGCGAGGGTTACGGCCTCGAGGCGATCAGCAGTG
ATTTCGGCGGCGACCAGCGTTTTCAGCCCGGGCCGGAACACCACGATGTGTCCCTCCGGT
ACCGGGCCGTTTGCCACCTCCCAGACCAGGACGTGCACAGGGCGCCAGCGATTGACCGGG
AACAGGGCAGGGTCGTCTGTGACCTTGCGCATCAGCACCTTCCGTTTCGGATCGACCTTC
TCGGTCCCGATCGGCACGTAGTTGCGCGCCTCGCTGGCCGGCCGACCCTTCTTGAACTGG
GTTTCCCGCATCCGGCCTGCATACCAGCCAGGTCGGCGCAGCCCCTTGTTCGCCGGTGTG
GCCCCGGGCTTGATTCGTGACGCGATTGATCCCGGCTCCTGCGTCCCGTTCCACAGCGCA
GCCAGCGGCTGGGTGTGGAAGTCCTTGGCCTTCTGCAGGCCCAGCACCGCTGCCCGCCGG
TACACCGCGGCCCTGGGTCGCTCGAGGACGTGGGCGATCAGAAAAGCAGGGAACCGCGGC
CAGTTGATCCGCAGCATTTCGTCCTCGTCGGCCGTCCATGGCCGGCGCGCGTTGGGGTGT
GACTTCCGCGTCATGGCTCATGGATTCCATGGGGCTGCCGATGATGGGCATGATCATGGG
AGCGCTGAACGGGATCCAGGCCACCTTCGGGGATGACGACGAACCTTGGGATGCCGAGAC
CGAGCTACGGGCTTTCCTCACCGGCATGCTGGGGCAGAGCGGGGCGGATCTGCTGCTGCA
CGGCCCTGCCGACAAGCTGACCGGCGCGAACATTTCCGGCCGTGTCGGACTGGACAGCCT
GTGGATCCGCGACGCCGATCGGGAGCTCGACGGCCGCGGCATGTTCAACAACCTGCTCGA
GCAGGCCGCGGGGCCGATGGGCGGTGTACTGAAGAACGTGCTGGTCGGCAAGCAGCAGGT
CGACGAGGGCCACATCGTGCGCGGCGTCGAAACCATGCTGCCCAAGGTGCTCAAGGACAT
GATCAAGGCTGGCCGCTACGCCACCCAAGGCGTGAATACCCTGCGCGGCGATCCCGTAGT
TGAGGATCTGTCGCCCTGGGAGATCCTGCTGCAGGCCAACGGCTTCGCCCCTGAGAAGGT
GTCCCGCCAATACGAGACCACCCGCGCGCTGAAGAACTACGAGCAGCACATCCTCGACCG
CCGCAAGTCGCTGGTGAACGCCTTCGCCATGGCCCTGCGCAACGGTGACGCCAGCGACCG
TGCTTCGGTGCTCCGCAAGATCGGTGACTTCAACAAGGCAAATCCGGAGCTGGCCATCAC
CTCGAGCGGCCTGGAGCAGTCCATCAAGAACCGGGCCCGCTACAGCGCCAGGGCCGAGGC
CGGCATCGTGCTCAACCCCAAGCTGGCCGCACGGCTGAATAAAGCCGTGACGGAGTGATT
GGTGGAACGTAGTGGCCCCATCGGATCAGTCGAGATGAAAGCAATGTGAAGGCGCCGGCG
CTGGTGCCGGCGTTACCGATACAGGGGTCAGTAACCGATGGACAAGAAGGACTCGCAGGT
AGTGGCCATTGGAAAGGAGAGCAGGGGAAGGGCCAGCCCACGGAGACTGGTGCTGGTTTT
CTTTCCCCTGCAACAGGCCTGGAGGTGGTGCCCAAGGCATCCAGGGGGCGGCACTCACGC
CGCCACACGCTGGAGAAGGGCATGGAAGATGAGCGCCACAAAGCTCAGGTGGTCTCGATG
GAGGCCTTCAGGGCAGGCCGGGTAGGGCAGATCTCCCCGGAGATGCTGGACATGTATGAC
CAGCTGACCCGTGACCAGCACGCGCTGGTTCGGACTTCGATCGTCCTCCTGGCCGCGCTG
CGACGACGACTGGGCCTGCCGGACCTGTAAGGATCCACGGGGCTGCCACGGCGGCCCCAT
GTTGCCTGTGGCGCAGCTCTACTCTCGATGGTTTAGTTTGGTACGATTATTCAACTTGGC
TATAGAAAAGGGCTGAAAATTGGTTGGTGAAAGCGGTCGGCGCAATCCTCACGGGCTCAC
GAAAAATCAGCATGTTCTGCCACGATCGTTGATTGCACGGCATGTTGATCGAGATGGATT
CGTAGATTGCTTCATCGTTAAGCAGGCGAAGCAGTGCAGGCTTCGTCCCGATAATCCAAT
TTTCTGCGTGAATCGAGTGTGGTCACAACTTGGTGAGTCAGGGGCCACCACGAAGAAGGT
GGAGGGTGATTTCAAGTTGCTCGTTGATCGGGTGGAGTCGCGGTCTGTTGAAAACCTATC
TGGTTCCGATAGCCTGCTTGCTACACAATTTTATGCCCTAATAAGAGAGCGAGAGCGGCT
AAGGGACGAGCCTCCCGCAAATATTCGGTTCGCGAGCGGCGAAGCTCTGGAAATTGAAGA
GGATGAGCAGCAGCGGTTGGATAAGATGGGAATATTGTTCCAAAGTAATGGTGTTTTTGA
ATCCCGTATGGTTTCGAGTGTCCGGCTAATGGGTAGTGTGGTCTGGGCTACCCGCAACTT
GGACGACGTTCAGTGGGGAGTGGTTCGTTCCACTCATCTCAACTTCGTGGTTCCAGATAG
CATAGGTGAGCTTGGCTTTATTCCAATTGGTCCCCGTGAGATTTTGTTACAGGGATCTCG
CAGCTTTGTCATGGATGCGAATCGTGTAAGAGATCTGAATTTGTGGATGCGTGCAAGCGC
AAAGAAGTATGTCTTTTCCCGGGATCTATCAAAGACATAGTAAAGGGGTGTCGGGAAGGC
CAGTATGTACGGCAGGCGCGCGATGTGCCTGCCTGAATAGCCATGGTTGGGCAGTCATCG
AAATGGGGCTTGCTAGCTTTTTTGCTCGGATTAGCCCTGAGCGACCAAACGCCGCGCCCT
GCAATGCGCCAGGTTGACAGGGCCAGTATTCTCATGTGTCTCGCTCCCAGAGGTGTGGTG
CGGTGCGGTTGGCCCGCTCACAACTCACATCGTCATAATCCCGGCATGGTGTAATCCGGC
CAGTGTTACTCCGCCCAGATCACCGCCGCCTATCAGAAGCTGGTCCGCATGACCGGCGCC
ACGATCTCCCTGCAGGAGTTCGCCGCGCTGCATGCCCATGATCCGTGGAAGAAGCGGCCG
AAGACGCCGAAGGCGATGGATGATGCGTTCCGCGCCGGCGCCAGCCCGGCCGAGCTCGCG
GTCTGGGCCGAGATCGAACAGTGGAACCGTGCCGAGGCCGCCATCCTGGAGCAGGAGCTC
TTCGCGAACCGGAAGCGCCTGGCGGATGCCGAGCGCGCGCTGCAGGTGAAGGAGACCAAG
AAGGCCTGGGAAGACGTGAGGATTGCTGGCAACAAGATCGACCGGGCCCTGGCGAAGCTG
GCCGACCTCAAACGCTCCGAACCGAAGGGCCGCGACAGCCGGATTTTCCCCGGGGTCTAC
GCCCTGGTGATCATTTCCGAGGGCAGCAAGCTGGTCATCAAGCCCATGCGCTACCAGTGC
CGCCTGGCGGGGAGGCCGGCCAACTATGACCAGCGCTTCCCGGGCACCTACAACGCGCGC
CGGGATAGCCTGGAGAGATTCTGGGCGCCGGCATTCGGCTACACCCACGGGCTGATGGTG
GTGGAGACGTTCTACGAGAACGTGGAAGGGCCGGACGGCAAGAACCAGGTGGTGCAGTTC
ACCCCGCGCACCGGTGAGCCGATGCTGGTGGCCTGCCTGTGGTCACACTGGTCGGACCCC
GCGGGGAAAGAGCCCGATCTGCTGTCGTTCGCGGCGATGACCGATGATCCCGAGCCCGAA
GTCACTGCGGCCGGCCATGATCGGACGATCATCAACATCAAGCCCGAGTACGTCGACGCC
TGGCTCAATCCGGACCCGGCTGACCTGGCCGCGTTGTATCGGATCTTCGACGACAAACGG
CACCCCTTCTACGAGCACCAGCTCGCTGCATAGGAGGGGAGCGACAGTGGCGTGGCAATA
GAGTGCTCACAATCGCAGCTGCTGCGACCGCCATTCGTATCCTGCCGGCCATGCCGCTTC
CCGACTCCTTCTACTGGACCACACGCTCTGCCAGCAGTCCGGGCGATCCGCTGACCGTGA
TCGCCTGCGAAGTCTGGATCGTCGCCCTGTCGCAGCGCGTGGACGATGGTTCCTGGGTGG
TAACCCTTGATCGACACAGAAATGGTACTGGCGGACCGTGGCGCCGCTGCAGCAGCTACG
ATCAGGGCCGCGCTGGCGCCGAGCTCTGGGTGGCAAGGCACGAGGCTCGATTGCGGGAAG
ACGTCGCCAAGATCACGACCTGGCGAGCAGCCGTGCGGGCAAACAGGCTGGCCAAGGTGG
GCACCGATCCACCGTTCGGGTGGATGGGATAGCGAGGCGTGGAGACCCTTCACTCTCGAT
CAGCGTTGAATGCAGCTCGGTTTCTTGGCAAGCACGCCTCTGCTAGAGTTCCTGAACGAA
ATGCAGGGAGCACTCATGTCCGGACGATGGCAAGGGATGGCATTTGCAGTCGCCGCAGTG
GTGATTGCTTGCGGCACAGCATGGGCGGGATATTGGATGGGCTTTGCCGGGCATCTACCG
AGCGACGCCCTGTTGCAAGCAGATCGCCACGTCGCTGGCTTGCTGAAGGCAGCAGCCCTC
TTCACGCCACTGTTCGTCCTCTACTTGACGTGGAGGAACTGGCTGACCGCCCGACACAAG
ATCAAGGTTGATTTGTTCGATCGACGTTGGAGTCTCTGGCGCGAAGTGGAGCGAATCTAC
TCCGAATCAATAGAGGGGCGCGAATTCACCAGGCCGCTGCGGATGAGTGCCCTTCACGCT
TCCTGGCAGGCGCAGTATCTCTTCAGTGACGCTGCCGGAGAATATCTGCGCAACAGCTTC
TTCGCGGATTTAGATGCATGGTCGCTGGAAATGAAACGATCGGTTGAACCCGGCCAAGAG
GCTGAATGGTCGAAACGGGTGGACGAGCTGAACGTTAGACTGGGCAAACATCCATTCCGG
TTTCACGAGGTGGTTGGCCAGCAGATGACGATCCGAGAGTAGCGTCCAGAGGGCCGCGGT
GAACGGCCGGAGCTTCAGGTGGGATGGCAGAAGGTCCTAGGAGAATTGAGGATGCTGGAA
GCTCTCTTCGTGGCGACGGTCAGAGTCTCGTGCGCGGCCACAGGTGCCAATGATGCCTAC
GACTGGAAATGGCTGGTGCCGGTGATCACCCTGATCCTGGGCTTCGTTCTGAAGTGGTTT
CAGGACTACCTGACGGAGAAGGGGCGAAGAAGACACGACAAGGAACTGCGACGTGAGCAG
CGATATGACGTGCTGCGGATGAGGCGCTTGGAGGCTGAGCGTGCAAATCTGCTGACGCTG
CAGCCCATGGTCACCCATCTTGTGCGGCAGTGTTCACTGTGTCACATGGAGCGCGTTCTG
GCGGCATCCTCACCCGATTCATCAGGGTGGGAAAAGAGTCGCATTTCGAAAGATCTCAAC
GAAGATTTTCGAAAAGCGTTGGCTGACCTTGTTCCGCTTAGAGCACGACTTCACTCGTCG
GATGTGTCGACCCTTCTTGATGCCCTCATTTCAGACGTGGTCGAAACCCAGTCGGTACGA
ACTGGGCAAGAGCAAGCTGAGGAAATCTGGTTCGGCCTGTCGGACAAGTACGAGGAACTG
CAGAAGCTGATCGGCAATCACATCAGAGCGTTGGAAGACGAGAACCAGCAACTCGGAGAT
CCGCCGGCGCGGTGATCGCAGCTGGGTGCCAGCTTCAAAAGCTGGCGGAAAAGCTGGCAT
GTTGCTGCCAATCCATGCCCATTCCTGACCATGCGGCAGTTATGAGCAAAAAAGCCCATC
AAGCTAAGGCACTGATGGGCTTCATTATTTCTGGGTTTTGGAAACCGGCGCCGATGGCGT
CACGGGGACAATGCACCCCCGGTTTCTTCAAGTTCTGCAAGGTACAAGGCCTGTTTCGTG
TCGCCACGGCCAGTGCCTGCCCAACGCTGCCAATGCTACGCCAAAACAGCTGAACAGTCA
CCGTGGCAATCCACAACATGTTGTAGAGCCAGCGGCATAGCGGATTGGTAACGTCATTGG
CACGAATTTGCGACACACTGGCGGCGACCATCCGGGCCAGGACAGACACGGAGACTGTGG
GTGACCGATGCAAGCCAACAACGCAGCCTGCGGCAGCTGATCGGGCCGGTCGGTGCCGAC
TACCAGCGGCGCGCCCTGCCGCCCGGCTGGGTCTGGGCGGTGCTGGCGGTGTTGCTTGCG
GCCACCGCGCTGACCGAGCTGCCGGCGACTGCGGCCGCGGCATTGGTGGCCAGTGCGGTG
GTTGTGCACTGGTCGCAGCGCGGTCGCATCCATTGGCTGGGCTGGCGCCTGCCGGGCCTG
GCCGTGTTGGCGGCCCTGCTGTGGGGGCCGGAAGTGCTGTCGCAATGGTTCGAGCACGGG
CTGGCCGTGGTCCTGATGTCGCTGGCCAGCCTCAGCATCGGCGTGCATGTATGGCAGGCG
CGACAGATGGCGCGGCAGCTCCAGGGCGCGGCCGATTCGCTGGATGACGCCCAGCTGCTG
GCCCTGCTGCCGGCCGACGCGGCCCAGCTGGCGCAGCGGTGGCGCGCCGGCGATGACCGG
CATGCGCCGGAACTGGCAGTGGTGATGCACCTAGCCGTGATGCACGCAGCGCTGGCACCG
CGCATGCGCGGGCAGGGCGTGCTGGCAGGGTGACCGGTCGGCGGTTTCCGCGGCCGCGGT
CAGGAACCTGACAATGGCTTGCGCAGGTAGATCCGCTCGTGCCCGGGCGGGCAATCGGGC
AGCCGCCCATAGACGGTGTAGCCCTGCCGCAGGTAGAAAGCTTCGGCCTGCCAGTCGAAG
GTATCCAGCATCACGTTGCGGGCGCCAAGCTGGCGCGCGGCGGCTTCTGCTTCCGCCAGC
AGGCGCTGGCCGATGCCTTGCCCGCGCAGTTCCGGATCCACCCACAGCACATGTACCTGC
AGCCAGCCGGCACAGACGTCGGCCAGCACACCACCGCGCAGCGCGCCGTGCTCGTCATGC
CAGGCCAGGCGGACTGGAGTCTCATCGAGTGAATCGCCGCCGTGGGCCTGGTTGAAGGCC
AGCAGGCGCGCGCACAACGTGCGCGTTTCATCGGCGCTGGCAGTCACCATGGCGCCGATG
GGGGCGGTCATGCGTCGCGGTTGCCGCGACGCATCACACGCTGCTTCTCGATCGCCCAGT
CGCGGTCCTTGGCTGCATCGCGCTTGTCGTGGGTCTGCTTGCCCTTGGCCAGCGCGACTT
CGAGCTTGATCTTGTTCTTGCTCCAGTACATCGCAGTGGGCACGATCGTGTAGCCATCGC
GCTCGACCTTGCCGACCAGCTTGTCGATCTCGCTCCGGTGCAGCAGCAGCTTGCGCTCGC
GCCGGTCATTGGCCACCACGTGGGTGGAGGCCTGGATCAACGGGGTGATCTGCGCGCCGA
TCAGGAAGATCTCGCCGTGCTTCACATAGGCGTAGGCGTCGATGATGTTGCCGCGGCCAG
CGCGGATCGACTTCACCTCCCAGCCCTGCAGGGCCAGGCCGGCCTCGAAGCGCTCTTCGA
TGTGGTACTCGTGGCGGGCACGCTTGTTCAACGCGATGGTTTTGTTGGCCGTCGCGCTCT
TTGCTTTATCCTTGCCGCTGTTCTTGCTCATTTCCGTATTGTCTCCGATTCGGGCCCGCC
CGGTCGATTGCCGAAACGTCCTGTATTCATGCCTACTATCCGCCGCAGCGCCCTGGTCGA
ACATTCGGCCGCGCGCATGTTCGACCTGGTCAACGACGTCCAGGCCTATCCGCGCCGTTT
CCGCTGGTGCTCGGCTGCCCAGATCCTGGAGCAGGGCGAGGACCGGCTGGTGGCGCGCCT
GGACCTGGGCCTGGGCTCGTTCAGTACCTGGTTCCAGACTGAAAACACCCTGCAGCGCCC
GCACAGCATCGACATGCAGCTGCGCGATGGCCCGTTCAAGCAGCTGCACGGCCGCTGGGA
ATTCCATGCGCTGGCCGAGGATGCGTGCAAGGTCACCCTGACCCTGGAGTTCGAACCCAG
CTCGCGCCTGCTCGGTCCGGCCCTGGCGATCGGCTTCCAGGGACTGGCCGATCGCATGGT
CAATGATTTCGTCCGCGTCGCCGACGAGGGCTGAGCGATGATCGAGGTCGAGGTGGTGCT
GGCCTGGCCGGAGCGCGTGCTGTCGCGCCACCTGCAGCTGGAAGAGGGAGCGACCGTGGC
CGACGCCATCGCCGCCGCTGCGCTGGAAGGTAGTGCCGACTGTCCGGCCGCCGCGGTGCA
TGGCGTGCTGGCCCGTCCACAGCAGGCGCTGCTGGACGGGGACCGCATCGAGCTGCTGCG
CCCGCTGCTGGCCGACCCCAAGGACAACCGCCGGCGTCGCGCGCTCGGCGGTTGATCCCG
GCAACCCGTCCCTGCGGACGGGCAGGCCTCAGCGGCCCTTCTTCTTCTTGTCCTTCGGCA
GGTTGCGGCCGAACTGGCGCACCGTCTGCTGGGCCAGGGCCTTGTCGTTGCCCGGGAAGT
AGTCGCCTTCCCAGCGGGTAACGGCGTCATTCTCGAAGAACACCACGAAGTTCTTCACTT
CGGTGCGGCCGAGGCGGTTCACGCGCTGGCTGGAGGTGTAGTCCCAGCGCTGGGCGTGGA
ACGGGTCGGGGATGGACGGGGTGCCCAGCAGCGCGGTGACCTGCTGCTTGCTCTGCCCGA
CCTGCAGCTTGGCCACGGCATCTTCCCGGATCAGGTTGCCCTGATAGATGGGTTGCTTGT
AGATGATGCCGCACCCGGTGGTGGACAGGGCGACGGCGGCGACCAACAGGAGATTGCGCA
TCGGGACTGGCGGTTGGGGAAATCAAACCGATGATACACTCCCGGCGTGCCACCGCGACC
CAATCCGAGGCAGCTGGCGCTAAATCGCCAATGAACGGAGACCTATGGAAACCCACGACC
TGCGTAAAGTCGGCCTGAAGGTGACCCATCCGCGGATGCGGATCCTGGCGCTGCTCGAAC
AGCGCAATGCCCAGCACCACCAGCACCACATGACCGCCGAGGACATCTACCGCCAGCTGC
TCGAGCATGGCGACGAGATCGGCCTGGCGACGGTCTACCGGGTGCTGACCCAGTTCGAGG
CCGCCGGCCTCGTGCTCAAGCACAATTTCGAGGGTGGCCAGGCCGTTTACGAGCTGGACC
GTGGTGGCCACCACGACCATATGGTCGACGTGGACAGCGGCAAGATCATCGAATTCGAAA
GCCATGAGATCGAGGAGCTGCAGCGCAAGATCGCGGCCGATCACGGCTATGAGCTGGAAG
AACACTCGCTGGTGCTCTACGTGCGCAAGAAGCGCAAGTAGGCCGTTCCGGCCAGCCGCT
AGCGACGAAACCCCGGGCTTGCCCGGGGTTTTTCGTTGCCGGGGTCAGGGCCCTTTCCCT
CCAGGAAAGGGGGCCGGCCCCGGGCGCTCTGCGGGGTCGGATCCCTTTGCGCCAGCAAAG
GGCTCTGACCCCTTGCAATCGAGCAGGATCTCCAGGTCCACCGCCTCGGCCATCGCCCGG
TTGCCGGCATCCCCCGGGTGGAGGTGGTCGCCGGAGTCGTAGGCGGCGGCCATCCGTGAC
GGATCGGCCGGGTCGCGCAGCGCCGCGTCCAGGTCGATCACCGCGTCGAACGGGCTGTTG
CTGCGCAGCCATGCATTGAGCTGTTGGCGCAGGGCCTCCTTGTCCGGGTGGTAGTAGTCG
TCCAGCGGCGTGCCGGGCAGGGCGCCCGCGAACGGCATCAGGGTGGCGCCGAATATGCGT
AGACCCCGCCGGTGGGCCTGTTCGGCCAGGGCACGATAGCCGGCCTGCAGCTCGGGCAGG
CTGGGCCGGGGCTGCGCGCGGGCGAAGGCAGTACCGGGCCAGCTGATGTCGTTGATGCCG
ATCAGCACGATGACGCTGGCGACGCCGGGCTGATCCAGTGCGTCACGCCGCAGGCGGGCC
AGAACCGACTCGCCCATGCCGTCGCTCAGCAGCCGATTGCCGGAAATGCCCGCGTTGACC
ACCGCGACGCCGCGCGGTGCCAGACGCGCGGCCAGATGGTCGGTCCAGCGCTGGTCCTGG
TCGAGGCTGGCGGTGGCGCCGTCGGTGATCGAGTCGCCAATCACCACCACGCTACGCGCA
CTGGCGGCGGCCTCGACCTCGATCCCGGTGAGGAACAGGCGTGCGGTAGTGGAACTGGCA
CCCTGCAGGTCGCGCGCCCGGGCCTGATTGCCGCCGGCGATCCAGCTGGTCTGGCGGCCG
TCCCAATGGAACGCCTGCACCGGCGTCGGCCCCGGCACGAAGACGCTGACCTGCAGCGCC
TGGTGGTCTTCCGTGGCCACCGCCAGCGGATCGCTCAGCCGTTCCTGACCGGCACCGATC
AACACCCCAGGCTGGCCGTCGAAGCTGAGCGGTTGCGGGGTGGCGCCCGCGCCCGCGGCC
ACGCTGGCCGCCCCGATCCGCAGCGGCTGGGTGCCGTAGGCATTGCTCAGCCGCACCCGC
AGCCGGGACCCGCCCAGGCTGATGCGCGCGGTCTGGCGGAAGGTCTGGTCCTGCAGCGTG
GCCGGAACCAGGGTCGGGAACAGGAAATCCGCGTCCCAGACCGGTTGCGGGCTGGCCTGC
CAGCTGGCGACCCAGTGCGGGGCGGATGCGGCACTGGCGACGCCGGACAGGGCGAGCAGG
GCGGTGGCGGTGAGCTGGCTCAAGCGGTTCATCGGGCAATCCAGGTGGGAGGGAACGCCA
TGGTGATTCCGGGGTCATCTGTGAACTAGACTGCGTATGGACAATCATCTGTGAACTGGA
TTCATCGCCATGGCGCGACCCGACATCAACCGATCCGGCGAACTGGAAGTGTTCGTGCGG
GTGATCGAGACCGGTGGCTTCTCCGCCGCCGCACGCACCCTGGACATGACGCCGTCAGCA
GTGAGCAAGCTGGTGGCCCGGCTGGAGCAGCGGCTGGGTACGCGCCTGCTGCAACGCTCC
ACCCGCCAGCTGCAGCTGACCCCGGAAGGCTGCGCGTTCTACGAGCGCGGCCTGCGCGTG
CTGGCCGACCTGGAGGAGGCCGAGCGCTGTGCCAGTGCCCATGCCGAGCCGCGCGGACGG
CTGCGGGTAAACTCCAACGTGCCGTTCGGCCAGCATTTCCTGCTGCCGCTGCTGCCGGCA
TTCCTCGAACGCAACCCGCAGGTAGGCGTGGACCTGACCCTCAATGACGAGGTGATCGAC
CTGCTTGAGCAGCGCACCGACGTGGCGGTGCGGGCCGGTCCACTGAAGAGCTCCAGCCTG
GTGGCGCGGCGGCTGGGTGCGACGCGGATGATGATCGTGGCTGCACCGGCCTACGCGCAG
CGGCACGGGCTGCCACGCACTGCCGAGGAGCTGCAGTCGCACAACCGGTTGGATATCGGC
CATGCGCGCGCGATGCAGGGCTGGCCATTGTTGCAGGACGGGCGCGAACGCATGCTGCTG
CCCAGTGGCAACGCGCGCGCCAGCAACGGCGATGCGCTGCGCCAGCTGGTGCTGGGTGGG
CTGGGCATGGCGCGGCTGGCAGCATTCCAGGTGCAGCAGGACATTGCCGCCGGGCGCTTG
CTGCCGGTGCTGGAGGACGCCAATCCCGGTGACCTGGAAGAGGTGCACGCGGTGTTCCTG
GGGCAGGGCGGCTACCTGCCGCTGCGGGTGCGCGCGTTTCTTGATTTCCTGGTGGAGAAC
GTCGATCTGACGCAGCCACAGGGGTAGTGCCGGCCGCTGGCCGGCAACCTCATGATCTTC
ATCCACCCGCATCAGGGTGCCGGCCAGCGGCCGGCACTACCGTGCGGAAGCCGAGCCAAT
GCTCGGCTCGGCCGGCGTTACACCTGCAGCAGCTTGCGTGCGGCGGCGCGCGCTTCCTTG
CTCACTTCCACGCCGCCGAGCATGCGCGCCAGTTCTTCCTCGCGCGCCTTGCTGTCCAGC
TTTTCCACTGCGCTCTGGGTCATGCCTTCCACCGGGGCCTTGCTGACCCGGTAATGGGCA
TGGCCCTTCGAGGCGACCTGCGGCAGGTGGGTCACGCACAGCACCTGGCGCTTCTCGCCA
AGGGCGCGCAGCTTCTGGCCGACGATGTCCGCCACCGCGCCACCGATGCCGGAGTCGACT
TCGTCGAACACCATGGTCGGCACTGCATCCAGGTCCAGCGCGGCCACTTCGATGGCCAGC
GAGATGCGCGAAAGTTCGCCACCCGAGGCCACCTTGCGCAGGGCACGCGGTGGCTGCCCG
GCATTGGCCGCCACCAGGAATTCCACGCGCTCGGCACCCTGCGGGTCGGGCTTGCCGGCG
TCCTGCGGTTCCAGCTCGATCAGGAACTGGCCGCCGCCCATGCCCAGCTCGGCGATGATG
CCGGTGGTGGTGGCCGACAGCTCGGCAGCGGCGGCGCGGCGGCTGGCGGTCAGCAGCCCG
GCCTGCACGCGCCACGCCGCAGCGGCCTTGTCGATCTCGCCGGCGAGGCGCTGCAGGCGT
TCGTCAGCACCACGCAGCTGTTCCACTTCGGCGTGCATGCGCTCGCGCTGCGCGCCCAGC
TCGTCCATCGGCACACGGTGCTTGCGGGCCAGGTCGTGCAGGCGGCCGAGGCGACGCTCG
TTCTCCTCGAACTGTTCCGGGTCGGCGTCGAGGTCGTCATGCACGCGGTCCAGCAGCGAC
AGGGCTTCGTGCAGCTGGATCGAGGCATTCTCGATCAGGCCGTCGACCTCGCCCAGGCGC
GGGTCGTGTTCGATCAGGCGCGACAGCTCGTGGCGCACCTGCTGCAGCAGGTCCAGCGCG
GAACTGCCGTCGTCGCCATTGAGCTGGTTGCTGGCCGCCTGGCAGGCACTCAGCAGGGCA
CTGGCATGGGCCTGGCGGCGGTGGCTGGCGCCCAGCGCGGCAATCGACTCCGGTTCCAGG
TCTTCGCGGTCCAGTTCGCGCAGCTGGTGCTCCAGGAAGCCGATCCGGTCACTGACGTCG
CCCTGCTGCGACAGCGCCAGCGATTCATCGACCAGCGCCTGCCAGGCCGCAGCGGCGCGG
CGCACCTGGCGGCGCTCGTCCTCGTTGCCGGCATAGGCGTCCAGCAGGGCCAGCTGCGAC
GGGCGCGTCAGCAGGGCCTGCTGTTCGTGCTGGCCGTGGATCTCCACCAGCAGCGAGGCC
AGGTCGGCCAGCTGGGCCAGGGTCACCGGGCGGCCGTTGATCCAGGCCCGCGAGCCGCCA
TCGGCACGGATCACGCGGCGCAGCTGGCACTGCTCCTCGTCGTCCAGCTCGTTGTCGGCC
AGCCACTGGCGCGCGGCCTGCAGCTGGTCCAGCGCGAACTCGGCCGACAGCTCGGCGCGC
GCGGCGCCGTGGCGGACCACGCCGCTGTCGGCGCGCAGGCCGGACAGGAAGCCCAGCGCG
TCGACCATCAGTGACTTGCCGGCGCCGGTCTCGCCTGAAACCACGGTCATGCCTGGCCCG
AACTCCAGTTCGGTGGCGCGGACGACGGCGAAATCCTTGATCGAAAGATGTCTGAGCATG
GGTAAGGGGGTGTCAGCAGCCGCGCAACGCTAGCACGCGGGCGCGGGAGGTCCAATGACT
TGCCAAGGTGATCCGCCGCCATTATCTAGTGTCCGTGTCTCACAGGTTGATTCCATGCAC
GGTTCTCCCGACCAGCTTGCCCCGCGTGCGCGCCATCTGCTGCGCACGCTGATCGCGCGT
TACATCCAGGACGGTGAGCCGGTCGGCTCGCAGACGCTGGCGCGCGTGGCCGGGCTGGAG
GTCAGTCCGGCCACCATCCGCAACATCCTGGGTGACCTGGAAGACCTGGGGCTGCTGGCT
TCGCCGCACACCTCGGCCGGGCGCGTCCCGACCGCACATGGCTACCGGGTGTTCGTCGAC
AGCCTGCTGCAGATGCAGCCGCCGGGCGAAGGCGAGCTGGCCCGGCTGCGCCAGGAACTG
GCCGGCGGCGGCAGCACCCAGGCCCTGCTTGGCAGCGCCTCGGAGCTGCTGTCGGCGATG
AGCCACTTCGTCGGCGTGGTCAGCGCCCCGCGGCGCGAGCAGTTCGCGTTCCGCCAGATC
GATTTCGTGGCGCTGGACGGGCGCCGGGTGCTGGCGATCCTGGTGTTCGCCGACAACGAG
GTGCAGAACCGGGTCATCGAGACCCGCCAGGAGTTCGCGCCGGGCCAGCTGGAACAGGTC
GCCAACTACCTCAACGCGCATTTCGCCGGCCTGCCGATGGCCGAGATCCGCACCCGCCTG
CTGCTGGAACTGCGTGATGCCCGTTCGGAGCTGGAGCAGCTGCTGGCGCACAGCATCGAG
CTGGCCGAGCAGGCCCTGCAGCCGGCGGCCGACGACATGCTGGTGGCCGGGCAGACCCGT
CTGATGGGGGTGCAGGACCTGTCCGACCTGGAGCGGCTGCGCGAGCTGTTCGAGCTGTTC
TCCAGCAAGCGCGAGATCCTGCAGCTGCTGGAGCGGACCATCCAGGCGCCCGGCGTGCGC
ATCTTCATCGGCGAGGAGACCGGGATGATGCCGCTGCAGGGCGTCTCGCTAGTCACTGCC
CCTTACACGGCCAATGGCCAGGTGCTGGGCGTGCTGGGCGTGATCGGCCCCAAGCGGATG
GCCTACGACCGGATGATCCCGCTGGTCCAGGCTACTGCCGATGTACTCGGCGCGGCGTTT
TCGCCAGCCGGGCGCACTCCTGGAACATCCGACGCTTGAAACGCAGCATCCCGCCCACAC
TAGGGTGGGTGGAGGCGGAGACTGACCGCCAGGGACCCAGACATGAACCACGAACATCCA
GATATCGAATCCCAGCAGACTGCCGCCGATGCGGCCGCCGCCGCCGGCGTCAACGACGAA
GTGGAGCGCCTGCGCGCCGAGGTCGAGCAGATCAAGGCCGATGCGCTGCGTGAGCGCGCC
GACCTCGAGAACCAGCGCAAGCGCGTTGCCCGTGACATCGAGCAGGCCCGCAAGTTCGCC
AACGAGAAGCTGCTGGGCGAGCTGCTGCCGGTGTTCGACAGCCTGGATGCCGGCTTGAAG
GCGGCCGGCGATGACCCGCATCCGCTGCGCGAGGGCCTGGAGCTGACCTACAAGCAGCTG
CTGAAGGTTGCCGCCGACAACGGGCTGGTCCTGCTGGACCCGATCGGCCAGCCGTTCAAC
CCGGAACACCACCAGGCCATCAGCCAGGTGCCGGCCCCAGACGCCGCCCCGGGCAGCGTG
GTGACCGTGTTCCAGAAGGGTTACCTGCTCAACGAGCGCCTGCTGCGGCCGGCGCTGGTG
GTGGTGGCCGCCGACTGACCCCTCCAGGGCCGGAAGGCGGGAATGTCCCGTCACCCGGCC
CGACGCTGAACGCGCCGGGCGACCGGAAACACAGCGTTCGGGAGATGGCTTGAATGTTCC
ACGAGCCTCCCCCACATCGTATTCATCCACCGGCCGAACGGCCGGACTGACCCCAACAAG
CATCCTCAGGAGTCTCCCCCATGGGCAAGATCATTGGTATCGACCTCGGCACCACCAACT
CGTGCGTGGCGATCATGGACGGCGGCAAGGCCCGCGTCATCGAGAATTCGGAAGGCGATC
GCACCACCCCGTCGATCGTCGCCTACACCAAGGACGGCGAAGTCCTGGTGGGCGCCTCGG
CCAAGCGCCAGGCCGTCACCAACCCGAAGAACACCTTCTACGCGGTGAAGCGCCTGATCG
GCCGCAAGTTCACCGACGCCGAAGTGCAGAAGGACATCGCCCACGTCCCGTACAGCATCC
TGGCCCATGACAACGGCGATGCCTGGGTGTCGACCAGCGATGGCAAGAAGATGGCCCCGC
AGGAAATCTCGGCCAAGGTGCTGGAGAAGATGAAGAAGACCGCCGAGGACTTCCTCGGTG
AGAAGGTCACCGAAGCGGTCATCACCGTGCCGGCCTACTTCAACGACAGCCAGCGCCAGG
CGACCAAGGATGCCGGCCGCATCGCCGGCCTGGACGTCAAGCGCATCATCAACGAGCCGA
CCGCGGCCGCGCTGGCCTATGGCCTGGACAAGGGCGACAACAAGGATCGCAAGATCGTGG
TGTACGACCTGGGCGGCGGCACCTTCGACGTCTCGGTGATCGAGATCGCCAACGTCGACG
GCGAGAAGCAGTTCGAAGTGCTGGCCACCAACGGCGACACCTTCCTGGGCGGCGAAGACT
TCGACAACCGCGTCATCGAGTACCTGGTTGAAGAATTCAACAAGGACCAGGGCATCGACC
TGCGCAAGGATCCGCTGGCCCTGCAGCGCCTGAAGGACGCTGCCGAGCGCGCCAAGATCG
AGCTGTCCAGCGCCCAGCAGACCGAAGTGAACCTGCCGTACGTCACCGCTGACGCCTCGG
GTCCGAAGCACCTGAACATCAAGCTGACCCGCGCCAAGCTGGAAGCACTGGTGGAAGACC
TGATCAAGAAGTCGATCGAGCCGTGCCGCGTCGCCCTGAACGATGCCGGCCTGCGTTCGA
GCGACATCAGCGAAGTGATCCTGGTCGGTGGCCAGACCCGCATGCCGAAGGTGCAGCAGG
CGGTGACCGAATTCTTCGGCAAGGAACCGCGCAAGGACGTCAACCCGGACGAAGCCGTGG
CACTGGGCGCTGCGATCCAGGGCGGCGTGCTGGGCGGCGACGTCAAGGACGTGCTGCTGC
TGGACGTGACCCCGCTGTCGCTGGGTATCGAAACCATGGGCGGCGTGTTCACCAAGATCA
TCGAGAAGAACACCACCATCCCGACCAAGGCCTCGCAGGTGTTCTCCACCGCCGAGGACA
ACCAGTCGGCCGTGACCGTGCACGTGCTGCAGGGTGAGCGCGAGCAGGCCCGCTTCAACA
AGTCGCTGGCCAAGTTCGACCTGTCCGGCATCGAGCCGGCTCCGCGTGGCCTGCCGCAGG
TGGAAGTGTCCTTCGACATCGACGCCAACGGCATCCTGCACGTGTCGGCCAAGGACAAGA
AGACCAACAAGGAACAGAAGGTCGAGATCAAGGCCGGTTCGGGTCTGTCCGAGGAAGAGA
TCGCACGCATGGTCGCCGACGCGGAAGCCAACCGCGAAGAAGACAAGAAGTTCCAGGAGC
TGGTGCAGGCCCGCAATCAGGCCGATGCCCTGATCCACGGCACCCGCAGTGCCATCACCG
AGCACGGCAGCAAGGTCGGCGGCGATGTCATCGGCAAGGTCGAGGCGGCCCTGGCCGACC
TGGAAACCGCGATGAAGGGTGACGACAAGGCACAGATCGAAGCCAAGTCGAAGGTGCTGG
AGGAAGCCGGCCAGTCGCTGTTCGCCGCTGCTTCGGCCGACCAGGGCGGTGCCCCGGGTG
CCGACGCCGGCAACGCCGGCAAGGCGCAGGACGACGTGGTCGACGCCGAGTTCACCGAAG
TCAAGGACGACAAGAAGTCCTGATCCGGACCGACACGGGACGCTGGCCATCAGCGTCCCG
TTGTCGCATCAGGGTCCTGACCGCCCACCGGCGTGTCGGGGCGCCCGACGCAAGAGCGGA
CCTGGTTCCGCTCTTCCGCTTTGACGAATCCCGACTTTCCGGAACCAGATTCACCATATG
AGCAAGCGCGATTACTACGAAGTGCTGGGCGTTGCCCGCACCGCCACCGACGACGAGCTG
AAGAAGGCCTACCGTCGCTGTGCGATGAAGTTCCACCCGGACCGCAACCCGGGTGATGCG
GCGGCCGAAGCCTCCTTCAAGGAGTGCAAGGAAGCCTACGAAGTGCTGTCCGATGGCAAC
AAGCGCCGCATGTACGACAGCCACGGCCACGCCGCGTTCGAGCACGGCATGGGCGGTGGT
GGTCCGGGCGGCCCGGACATGAACGATATCTTCGGCGATATCTTCGGCAACATTTTTGGC
GGGGGCGGCGGTGGGCCGCGCCAGGCCCGTCGCGGCGCCGACATCGGCTACGTGATGGAG
CTGGACCTGGAAGAAGCGGTACGCGGCGTCGAGCGCCGCATCGAGATCCCGACCCTGGCC
GAGTGCGGCGACTGCGATGGCAGTGGCTCCGAAGACGGCAAGGTCGAAACCTGCAATGTG
TGCCATGGCCGCGGCCAGGTGCGCATCCAGCGCGGCATCTTCGCCATGCAGCAGGCCTGC
CACAACTGCGGCGGCCGTGGCCAGATCATCGCCAAGCCCTGCAAGACCTGCCACGGCAAC
GGCCGTGTCGAGGAAGACAAGGTGCTGTCGGTGAAGGTGCCGGCGGGCGTCGATACCGGC
GACCGCATCCGCCTGCAGGGTGAAGGTGAGGCCGGTCCGGCCGGTACGCCGCCGGGTGAC
CTGTACGTGGAAGTGCGCGTGCGCGAGCATGCGATCTTCCAGCGCGATGGCGACGACCTG
CACTGCGAAGTGCCGATCCGCATCTCGCAGGCAGCGCTGGGCGACACCGTACGCGTGGCG
ACCCTCGGCGGCGAAGCGGAAATCCGCATCCCGGCCGAGACCCAGACCGGCAAGCTGTTC
CGCCTGCGTGGCAAGGGCGTGCGTTCGGTGCGCAGCCGCAGCGAGGGCGACCTGTACTGC
CGCGTGGTGGTGGAGACCCCGGTCAACCTCACCAACGAACAGCGCAAGCTGCTGGAGCAG
TTCGAAGCCACCTTTGTCGGCGAGGAAGCACGCAAGCATTCGCCGAAGTCGGCGACGTTC
ATGGATGGCGTGAAGGGCTTCTGGGACCGGATGACGTCCTGAGTTTTTCAACCGAAGCGT
TGAGCGGTAGCGCCGGGCCATGCCCGGCGTTTTCGTTTGCGATCAGCGGAAAAACGCCGC
GGGCGTCTGCCCCAGTTGGCGCTTGAACATGCTGGTGAACGCGCTGGGGCTGTCGTAGCC
CATCGCCAGCGCCACATCGATGACCTTGTCGCCGACTGCCAGCCGCTCCAGGGCGGCCAG
CAGGCGCGCCTGCTGCCGCCACTGCCCGAAGGTCATGCCCAGTTCGCCGGCGAAATGGCG
CTGGATGGTCTTCACGTCCACCTGCAGCGCCTGGGCCCAGTCCTGCAGCGTGGCGTCGTC
GGCGGGATGCTTCTGGATGTGCTGGCAGATCCTCTGCAGGCGCGGGTCGGTGGGCGAGGG
CAGGTGCAGCGGCAGCACGTCCATGCGGTGCAGCTCGTCCAGCAGCAGGCGCACCACGCG
ACCGTCGCGGCTGTCGTCCACGTGCGCGGACTCGATCAGGCTGGCCGCCAGCAGTAGTTC
GCGCAGCAGCGGCGCCACCTGTACTGCGAACGCCCCATCCGGCAGTTGCGGCGCGAAGTC
CGGTTCCACGTACAGGCTGCGCATGTGCACCTCGGCGATGCAGTCCACCGCATGCACCAT
ACCGGCCGGAACCCAGATCGCGCGGGTGGAGGGCACGACCCAGCGGCCACCGTCCGCGCG
CACCACCATCAGGCCGGACATGGCGAAGACCAGTTGGTGACGGCGATGCCGGTGTGGCGC
GATGTGGGTACCGGGCGGGTAGTGCCGGGCGCGGCTGGTCACCGGGCGGTGTACCGGCAC
TTCGTTCCACGGCGCGGTCTCGCGGATCGGGCAGGGAGTGTCCTTTTTGCGATAGGCCAT
GACCCGAACGCGGCAGAAGGGAGTGGGGGCCCACCGTAGCATGCGTGGCTCGCCCCCAAC
CTGACTGTGTCCATGTCGACCCTGGCTTCTCCCGCAACGACCTCACGCCCGGTGGCTCCC
GGCGTGCTGGCCGCCATCTCCACCTCGCATGTCGTCAACGACATGATGCAGTCGCTGATC
CTGGCCATCTATCCGGTGATCAAGGGCGGCTTCAACCTCAGCTTCACCCAGATCGGCCTG
ATCACGCTGACCTACCAGCTCACCGCGTCGATCTTCCAGCCGTTGATCGGCATGGCCACC
GACCGCCGCCCGGCACCGTACTCGCTGCCGATCGGTATGGCCTCGACCCTGTGCGGCATG
CTGCTGCTCGGCTTTGCGCCGAACTACGCGGTGGTGCTGATGGCTGCGGCGATGGTCGGC
ATTGGTTCGGCCATCTTCCACCCGGAGGCCTCGCGCATCGCCCGGCTGGCCTCGGGCGGT
CGCCATGGCTTCGCGCAGTCGGTGTTCCAGGTGGGTGGCAACTTCGGTACCGCGCTGGGG
CCGTTGATCGCTGCGGCCGTGATCGTGCCGTATGGCCAGCGTGCCGCATCATGGTTTGCC
GGCGCCGCGCTGATCGGCATCGCGCTGCTGACCTATGTTGGCCGCTGGTATGCACTGCAC
CTGGGCACACCGCGTCCGGCCAGCACCGCGTCTATGGCCCCGCGGCATTCGTCGCGCACC
GTGGCCAAGGTGCTGGCGATCCTGCTGGTGCTGATCTTCAGCAAGTACTTCTACATGGCC
AGCATCGGCAGCTACTTCACCTTCTACCTGATCCACCACTTCGGCATTCCGGTGGCACAG
GCGCAACTGCATCTGTTCGCGTTCCTGGTGGCGTCTGCCGCCGGTGGTTTCCTCGGCGGC
CCGCTGGGTGACCGCATCGGCCGCAAGCCGATCATCTGGACCTCGATCCTCGGCGTGGCC
CCGTTCGCGCTGATGCTGCCGCACGCCGATCTGCTATGGACCACAGTGCTGGCAGTGCTG
ATCGGCTTCGTGCTCTCCTCGGCGTTCTCGGCCATCGTGGTGTACGCGCAGGAGATGATG
CCGCACCGCATCGGCATGGTGTCCGGCCTGTTCTTCGGCTTTGCATTCGGCATGGGCGGG
CTTGGCGCGGCCGTGCTGGGCATGCTGGCAGACAGGACCAGCATTGAATTCGTCTATCAG
CTGACCGCGTTCCTGCCGCTGCTCGGTATCGTCGCAGCGTGGCTGCCACCGTCGCGGCCT
GCTGCTCACTGAGGGGGTTGGGTTGCAGGGCTTGCAGCCCTGCACCTGCCGAAGCAACGT
CAACAGCAGAAGCGGGCCATCCGTGGGTTGGCGGGGTGGGTTCGGTTGCAGGGGACGCCG
TAAACCCATCCCTGGGGGCTTGGCCGCGGCATCCATGCCGCGGACACCCCTGCAACCGGA
CCCACCCCGCTTTCGACTGTTTTCCGCGATCTGTCGGAACAGCTCGTGGGGTCAGATCCG
TTTTCCGAAGGAAAACGGATCTGACCCCGATTTATTTCGGTATCCCACAGATGTGCCGAC
CAACGGTCGGCACCCACCAAAAGTCGCGGGAATCTGTCAGAGGCGGGGCGGTGTGGGTGG
GCAGGACCGTTGGCGCCATGGATGGCGCCATCGAGCCCCCATGGGTGAGGGCGCTTCGCT
TGCGAAGCACTGCTTCGCAAGCGCCCGAACGCACAGCCGCCAGCGGCTGGGCCGGACCCC
GGAGGGGGGTTTACGGCGTGTCCTGACCACCCACACCGCCCCGCCATCCCACGGAATGCG
GCTCTTGATCTTGCTTCGGCTTCGCCTTCGGCAGGTGCAGGGCTGCAAGCCCTGCCGAAA
ACTCCCTTGGGCGTAGAATGCGGCCATGAGCGAATCCCTTGATAACCACCTGGTCCACGG
CCGCCGCCAGCGGCCGGATGGGCCGTCGCCGATCGATGTCATCTCGGTCCAGTCGCAACT
TGTGTACGGCCACGCCGGCAACAGTGCCGCCGTCCCGCCGATGTGCGCACTGGGCGTGCG
CGTCGCCGAAATCCCGACCGTGCTGCTGAGCAATGCGCCGTTCTACGACACTACGCGGGG
CCGCGTGCTGCCCGCCGACTGGTTTGCCGACCTGCTGCTGGGTACCCACGAGCGTGGCCT
GCCGCAGCGGGCGAAGATGCTGGTGTCCGGCTACTTCGGCAGCACCGCCAACGGTGCGGC
CTTCGCCGACTGGCTGGACAACATCCTGCCGGCCTGCCCACAGCTGCGTTACTGCCTGGA
CCCGGTGATCGGTGATACCCATACCGGACCCTACGTGGAACCGGGCCTGGAAGCGATCTT
CGCCGAGCGCCTGCTGCCCCACGCCTGGCTGGTGACGCCCAATGCCTTCGAACTGAATCG
CCTGACCGGCATGCCGGCACTGGCCGAGGCCGATGCCATCGCCGCCGCGCGCACGCTGCT
GGATCGTGGCCCGCACTGGGTGATCGCGCACAGCGTAGGCGGCAACCCGGGTGAGCTGGT
CACCCTGGCGGTCGGGCACGAGGAAACCTGGCGCTGGACCTCACCGCTGCTGCCGGTGGA
CGTGGCCGGTACCGGTGACGTGCTGATGTCGCTGGTGGTGTCGTTCCTGCTGCGCGGTGA
GTCGATGCAGCAGGCGATTTCGCGCGCGATTGCCGGCACCCATGCGGCGCTGGAGGCGAC
CCTGGACAACGGCTTCGAGGAGTTTGACGTGATCGCTGCCGCGCCGGCGGCGCTGGCCGA
AGGAACGCGCTTCCGCGCTGAACGCGTGGCATGAGCGGCCTGGATCCACGCACGCCGCGC
ACGGTCGGCATCGTCGGCAGTGCTGGTGCCTATGGGCGCTGGCTGTGCCGCTTCTTCCAG
CAGCACCTGCAGCTGCAGGTGATCGGCCATGACCCGGCCGACCCGGACTCGCACACGCCG
GAACACCTGCTGGCGCAGGCCGATGTACTGGTGTTCTCGGCACCGATCCGGCACACGCCG
GCGTTGATCGCCGAGTACGTGCGGCAATCGGCGGGCCGCGAGCAGGGCAGGCTGTGGCTG
GATGTGACCTCGGTAAAGGAGGCACCGGTGCAGGCGATGCTGGCCTCGCAGGCCGAAGTG
GTCGGACTGCACCCGATGACCGCGCCACCCAAGGCGCCGACCCTGAAGGGGCGGGTGATG
GTGGTCTGCGAAGCGCGGCTGCAGCACTGGCGGGCATGGGTCGATACGCTGTGCACCGCG
CTGCAGGCCGAGTGCGTGCGCGCGACGCCGCAGCACCACGACCAGATGATGGCGCTGGTG
CAGGCGATGGTGCATGCCACCCACCTGGCGCAGGCAGGCGTGCTGCGCCAGTACCAGCCG
CAGCTGGGCGATCTGGCCGCGATGATGCCGTACCGTTCGGCGTCGTTCGAGCTGGGCACG
GCGATCATCTCGCGCATCCTGTCGCTGAATCCGGCGATCTACGAAGACATCCAGTTCGGC
AACCCGTACGTGGCGCCGATGCTGGAGCGGCTGGTGGGGCAGCTGCAGGCCCTGCAGGTG
CAGGTCGGACAGGGCGACGACGGCGCACGGGCTGCATTCCGTGAGCAGCTGCTGTCAGCC
AATCGCAGTGCCTTCGGCGAGCAGGCCCTGGCGGATGGCAACTACACGTTCGAACGCGTG
GGGTATCTGCTGGCCGATCTGACCGAGCGCAACGCGCTGTCGGTGCACCTGCCGGAGGAC
CGGCCTGGCTCGCTGCGCGAGCTGTTGAACGTGTTCGAGCAGCATGGCATCAGCCTGGCT
TCGATCCATTCCTCGCGCACGCCCGGCGGTGAAGTGCACTTCCGCATCGGATTCGTGGCC
GGCAGCGATCCGGCGGCGATCACCCGGGCCGCGGCCGACGTGGACGCCAGCGGCATCGGA
CGGGTGCTGGGCTGAATTCATCCACAGGCGGTGTGGATGGTTTCTGAGCAAACGTGTGGA
TAACCCTGCGCAGCCCTTGTCAGGCAAGGCTGTCAAGATGCTTGGTGAAAAATTGATCAC
GCCTTCTTGTGGAGTCGAGCCTTGCTCGACTGCCCTTGGCAAAGCGCGTGTCGACCGAGG
TCGACACCTACCAGAGCAGGGTGACACGGCCAGTGCCCACCAAGGTGGGCAGCGCTAGAT
CATCAACCGCAGTTCGCCACCGCTGGTGGTGAATTCGCGGCCATTGCGAACCAGATGACG
CCCGTCATCCAGCTCGTAACGCGGCGTGGATTCAGAGTGATGCCCGCTGCCATTCGCCTC
GGGCTTGAACTCGATGATGATGTGGCTTTCGCCATTGCTGTCGACTGCAGGGAACTGACG
GAACGACATCGCGTACCTCCTTCAGCGGATGCTGCTGATGCGAGGCCAGCTTGGTCCGGC
CGATGTTAGCCGGCCGTCATCAATCGATGAACTGCAGTCGTGCCAGTTCAGCGTACAGTC
CGCCTTCGGCCAGAAGCTGGGCATGGGTACCTTCGGCCACGATGCGGCCCTGGTCCATCA
CCACGATGCGGTCGGCCTTGAGCACGGTGGCCAGGCGGTGGGCGATGACCAGCGTGGTGC
GACCGGCCATCAGCCGCTCCAGCGCCTGCTGCACGCTGTGCTCGCTCTGTGCGTCCAGCG
CGCTGGTGGCTTCATCGAGCAGCAGGATCGGCGCGTCCTTCAGCAGTGCGCGGGCAATCG
CCACGCGCTGCTGCTGGCCACCGGACAGGCGCGCACCACGTTCGCCCAGCTCACTGTCGT
AGCCCTGCGGCAACGCGCGCAGGAAGCCATCGGCCTCGGCCGCACGCGCGGCAGCTTCGA
CCTCGGCGTCACTGGCCTGCAGGCGGCCATAGCGGATGTTGTCGCGCGCACTGGCCGCGA
ACAGCGTCGGCTGCTGCGGCACCAGCGCCAGCTGCGCGCGCAGCTCGGCCGGATCGACCT
GGCGAACGTCGATGCCATCCACGCAGATGCGGCCGCTGGCCGGATCGTGGAAGCGCAGCA
GCATCGACAGCACCGTGCTCTTGCCCGCGCCCGACGGGCCGACCAGGGCCACCGTCTCGC
CCGGGCGGACATGCAGGTTGAAGTGGTCCAGCGCGGCCTGGTCCGGACGTTGCGGATAGT
GGAACACCACGTCGTCGAACTGGATTTCGCCGCGCAATGGTTGCGGCAGAACGTGCGGCT
GCGCCGGCGCACGGATCTCGATGTCTTCCTGCAGCAGCTCGCCAATGCGGCCCATGCCAC
CGGCTGCACGCTGCAGTTCGTTCCACACTTCGGCCAGCGCGCCCACCGAGCCGCCGCCGA
TCAGCGCGTACAGCACGAACTGCCCCAGCGTGCCGGCACTGAGGCGCCCGTCGATGACAT
CGTGCGCGCCCAGCCACAGCACGCCAACGATGGCGCCGAACACCAGCAGGATGGCGCTGG
CGGTGACCAGCGACTGCGCACCGATGCGTCGGCGCGCGGCGCCGATGGCATCGCCCAGTG
CCTTGTCGAAGCGTCCGCGCTCGTAAGGCTCGCGTGCATGTGCCTGCACCGTGCGCACGG
CGCCCAGCGTCTCGCTGGCCAGGCTGTTGGCATCGGCGATGCGGTCCTGGCTGCTGCGTG
CAACCGTGCGCAGCTTGCGCGCGCCGATGATGATCGGCAGTACCGCCAGTGGGATGCCGA
GCAGCGACCATGCCGCCAGCCTGGGGCTGGTGACGAACAGCATGGCCAGGCTGCCGACCA
CGGTGACGCTGCTGCGCAGGGCGACCGACATGGTCGAGCCGACCACGCTGCGCAGCAGTT
CGCTGTCAGCGGTCAGGCGCGAGACCAGTTCGCCGCTACGGCTGCGGTCATGGAAACCGG
CACCGAGCTGGATCAGGTGTGCGTACAGGCGGCTGCGCAGGTCGGCCACGACTTTTTCGC
CAAGCAGCGACACGAAGAAGAACCGTGCGGCCGTTGCCAGTGCCAGCACCACCGCCACCA
GCATCAGCAGGGCGAAGGCACGGTTGATCTGGCCACCGCTGGTGAAGCCGTGGTCGATCA
TCTGCTTCACGGCGGGGGGCAGGCTCAGCGTGGCGGCCGAAGAGACCGCCAGCGCCAGCA
GCCAGGCGGTGAACAGCCCGCTGTGGCGGCGCACGAACGGCCACAGCGTCCTCAGGCTGC
CGAGGCGGCGCAGCGGTGGGGCCGAGGCGGGGGCGTCGTCCTTGTCAGTCATCCTGGTCG
TCGTCTTGTATGCGGATACGGTCACGGGTGGCGTCGCGCAGGCGGATTTTCAATGCATCG
ACCTGATCGGCCGGCAATTCGACCCGCAGGCACACGCCGTTGGCATCGAACTGTTCATCG
CGCTTCACGGCGCCGAAGCTGGGAAGGGTGGCATGCAGGGTGCCCAGATCCTCGAAGCCG
GCCAACAGCTGCAGCCGGGCCATCGCCACCAGCGGCAAGCGCGGGGCGGTACGCAGGCAT
TCGGCGGCGGCGCCACCGTAGGCGCGCACCAGTCCACCGGCGCCCAGCTTGATGCCGCCG
AACCAGCGCGTCACGACCACCACCACCCGGTCGAAGCCCTGGCCGTCGATCGCAGCCAGG
ATCGGCCGCCCAGCGGTGCCGGCGGGCTCGCCATCGTCACTGGAGCGGTAGTCCTGGCCG
TGCCGGTAGGCCCAGCAGTTGTGGGTTGCGTCGGCTACGGCCACCTGTTGCAGGAACGCC
AATGCTGCCGCGGCGCCATCGATCGGCGCGGCATGGGCAATGAAGCGGCTGTGTTTGACT
TCCAGCGTGTGGCTTACCGGCTGGGCGAGGGTATCGGGCATTCCCGCCATTCTACGGGGT
CGCCAGAGGTCACTGCCCGCTTCAGTCGTCCAGCAGCGGGCGCAGGTCGCGCGGCAGGCG
TGCTTCCGGATACTGCTGCACATAGCGCTCCAGGCTGGCGCGGGCCAGGTCGCGCTGGCC
GTCATCGCGGCGCGCGCGGATCTTCTGCAGCCACTGCCGTCGCGGCAGCTGTGCATCGGC
GTCCACCTCGGCCTGCACGGCATCCGCACTGAGCCGCGCGTCGGCGCCGCGGCGCATGAC
GCCGGGCGCGGAGCGGCTCGGGGCCTGCCGCTTCATCGAGGTGATCTCTACCCGATCCAG
TGCCTGCGCCCGTTCCGCATCGGCAGCGTTGGCCACTGGCGCCTCGGCGCTGCGTGCTTT
CAGCGCCCCTGCCGGGGCCGGCGCCAATGCCGGTGCAGGTGCCGAATAGGCAGCCGGTGC
GGGAGGCGCGGGCGGTGCCGCTGCCGGTGCGGTGGCCGGACCAGGCGGGAGCGCGGCAAA
GGACGTATCGGCGGCCGCATCCGCCGCCATCGATCGTGCAGCCTGGGCCGGAGCTTCAGC
AGTCTCGGTCGGCGCAGGCTTGGCTACCCGCGCGACGGACGGCGCCGGGGGAGCGGCAAC
AGGGGCCGCCTCGGGTGCTGCAGGTTCGGTGGCCGTTTCCGATGCGGCAACCGCGCTGTC
GGCTGGACTGCTCCCAGCGGCCCGATCGGCGGCCGCGACGTCTGCCGCAGCGGGCGCCGC
GGCAACAGCGGCCTCGCCTGCCGGAACCGGCGGCGGTTCCGGGCGCAGCTGCCAGGCGAT
GCCGATGGCGAACACCATCGAGGCGGCGATGCCGAACACCGCCGGCCAACGCGGACGTGT
GCGCTGCCTGCGCGGCGCCTCGGCGGAGACAGCAGCATCGGCCGCCGGTGCGTGCACGGC
AGCGCGCGCCGCGGCCAGGATGGTGGCGTCCAGCGCGGCCGGCGGGGCCTGTTCGACGCG
ACGGCCGAGCAGGCGCGCCAGCTCGCGTTCTTCCGGCGTCAGCGGTTCGTCTCGGTTCAT
GCGTTCAATCCCGCACGCAGCTTGTCCATCGCATAGCGCAGCCGCGATTTCACGGTTTCC
CGGCCTACGCCGGTGATCTGGCCGATCTCCTCCAGGCTCAGTTCCTGATCCAGCCGCAGC
TGCAGCACTTCGCGCTGCTCGGGCGGCAGTTGCCCCATCGCCAGCTGGATGCGGCGACGT
TGTTCGAATTCGGAAAGCTCGGCTTCCGGGGTCTGCCCGTCCTCGATCGCGGCCAGGCGC
AGGTCGGCGTCGGCCGGTGCGGCAGGGCGATGGCGAGCGGCCCGCCAGTGGTCGTTCAGG
CGGTTGTGGGCGATGCGGAACAGCCAGGTGCTGAATGCAGCGTCAGGCTGCCAGCCCGCG
CGCGCGCTGATCACCCGCTGCCAGACATCCTGGAAGATCTCCTCGGCCAACGCGTTGTCG
CGCAGTTGCCGCAGCAGGAAGCCGAACAGGCGCTTGCGATGGCGTGCATACAGGCTTTCG
AACGCGCGCAGGTCGCCACCGGCCCAGGCCAGCATCAAGGCTTCATCGGTTGGCAGTGCG
CTGGCTTCCACGGCGTACAGGGTAAGGCCTGCAGGCGGTGGCGCATAGCCGGTGACGGGG
GCGGGCAGGGCGAGGTTCATGGCGTGGAAGCGGCTACGGGCAGGAGGAAAAACGTACGGG
CGCACGATTCGGGGTTTACGGGCTTCCATTGCCCCCCGGGTGGCGCGCTATGCTCGGCGG
CTCAGGGGAGGCGACGCACAGACGGCGCCGAGAGATTGTCATTTGTCCACGCACGTTGAA
CCGGCGGAAGAGCCACCACACGAGGCCGTGCTGAGCACGGCGCTGGTGCGCGCATTGCAT
GCGCTGCTGCCGGACTCGGCCGTGGTCCGCGTTGGCTGGGATGACCCGCAGCTGGGCCGC
GGACAGGGCGGCTGGCCGGCTGTCGCGGCGGCCGACGCGTTGACGGTGCCCGGCGTGGGC
AACGGTTGCCATGGCTGGGAATATGACGGTGCCCGCCTGCAGTTGTCGGTCGAAGGTGCC
GTGCCTTCAGCGGCGTGGTGGGGGCTGGCCCGGCAGGCCATGGAGCTGGCGCTGCAGCGC
GGTCGCCAGGCCGGGCAGATCAAGGCGCTGGAAGAAGCTGAACGGCTGCAGCAGGCGCTG
TTCCAGATCGCCGATCTGGCTGGCGCCGACCTCGAGATGTCGGAGATGCTGCGTCACGTG
CACGGCGTGCTTGGCACGCTGATGTACGCGGAAAACTGCTACATCGTCGAGTACGACGAT
GTCCGCGACCAGATCCGCTTCCTGTACTTCGCCGACCAGGTCGATGACTTCGTCGCCGAT
CCGTCGCAGAGCCATGACGCCGATGAGATGCCGCGCAGCCTGACCGTGGCGTTGCTGCGC
CACGGCAAGCCGCTCAGCGGCCCCTCGCGCGAGTTGCTGGCGCGCGTGGTCGAGCAGGAG
CACGACCCGCAGCGTGGACCGGAGAGCCTGGACTGGCTGGGCGTGCCGATGCTGCGCGAT
GGCCGGGTATGCGGCGCCATCGTGGTGCAGAGCTATGAGCTGGCGGCCCGTTATGGCGAG
GCCGAGCGGGCGCTGCTGGGTTTTGTCGCGCAGCACGTGCAGACCGCGATGGACCGGCGC
CAGGCGCAGGTCCGGCTGGAACAGCAGGTGGAGCGGCGCACGCTGGAGCTGCAGCGTGCC
AACCACAGCCTGCAGGATGAAGTGGCCGAGCGCCGCCGCGCAGAGCAGCTGCAGACCGCG
CTGTACAACATCGCCGAGATGGCGATGTCGGCCGACAGCCTGGCCCAGTTCTACGGGCAG
GTGCATGGCGTGGTCGGGCGCCTGCTTGACGCGCGCAATTTCTACATCGCGCTGGTGAAC
GGGGCCGGCAGCGGCCTGGACTTCGTCTACTCGGTGGACGAGCACAACGCCAGCCGTGCG
CCACGCCCGTTCAGCCGCGGCCTGACCGAGTACGTGGTGCGCAACCGGCGTCCGTTGCTG
GCTTCGCGGCAGCAGATCGACGCACTGCTGGTCAGCGGCGAAGTGCGCGAATCGGGCGCA
CGTTCGCATTGCTGGCTGGGTGTGCCGCTGCTGCGCGATGACGAGGTGGTCGGCGCGATC
GTGGTGCAGAGCTACAGCGAGAACAGCACGTTCAGCGTGCACGATCAGCGCTTGTTGACC
TTCGTTGCACAGAACATCGGAACCGGGCTGGCGCGCCAGCGCGACCAGCAGCAGCTGCGT
TCGGCGCATGCCGAGCTGGAAAAGCGCGTGGAGGAACGTACCCGCGAGCTGGCCGAGGTC
AACGAGAAGCTGCTCGGGCAGATCGGCGAGCGCCTGCGTGCCGAGCAGCGCCTGACCCAT
CAGGCCATGCACGATGCGCTGACCGGCCTGCCCAACCGCCTGCACCTGCTCGATCGCCTG
CAGGATGCGCTGGCGCTGGCCAAGCGCGAGGGTGGGCCGGTGTTCGCCGTGCTGTTCCTC
GACCTGGACCGCTTCAAGCTGGTCAACGACAGCATCGGCCACGCTGCCGGCGATCGCATG
CTGGTGGAGGTGGCCAAGCGCATCGTATCGATGGCCGGCACCGATGACGTGGTGGCGCGG
CTGGGCGGCGATGAGTTCGCGGTGCTGCTGCAGTGTCCGCAGGGGCTGGCACAGGCGCTG
GAGTTCGGCCAGCGGCTGTTGCTGGCACTGCAGGAATCGATGTGGATCGCCGGGCGCGAA
CTGTTCCCGTCCGGCAGCCTGGGCATCGCCTTGTGGAACCCGCGCTACCGGACCGGTGAA
GAACTGCTGCGCGACGCAGACGCGGCGATGTACCGGGCCAAGGCGCAGGGTCATGACCGC
TGCGCGATCTTCGACGAGGACATGCGCGAAGAAGCGATGCGCAGCCTGGACCTGGAAGCG
GATCTGCGGCGTGCGATCAACAACCGCGACTTCGTGCCGTTCTACCAGCCGATCGTGCGC
CTGTCCGACGGCGAAGTGGTGGGGCACGAGGCCTTGCTGCGCTGGCGCCACGAGCGTCGT
GGCCTGTTGCTGCCCGGGGCGTTCCTGGAGCTGGGCGAGGAAAGCGGCCTGATCGAGCAG
GTCGACTGGCTGATCTACGAACAGGTCATCGCGGGACTGGCCGAAGGCGGCCACGGCTAT
GTCTCGGTGAACGTATCGCCACGCCATTTCCGCTCGGCCGAGTTCAGTGGCCGCCTGTTC
GGCCTGCTCGATGCATGCGGCGCCGACCCACGCCGGCTGCGCCTGGAGATTACCGAGGTG
GCGCTGCTGGATGATGGCCCGCACACGCTGCGCATCCTGCAGGGCCTGCGCGAGCGTGGC
ATCCAGGTGCAGCTGGACGATTTCGGTACCGGCTTCTCGGCGCTGTCCTACCTGCACCGC
TTCCCGATCAGCACGTTGAAGATCGACCAGAGCTTCATCGCCGGCCTGCATGGGCCGGAA
GTGCAGAGCACGCGCGCGCTGGTCGAGGGCGTGCTGTCACTGGCCCGCACCTTGGGCATC
GAAACCATCGGCGAAGGCATCGAGACCGAAGCGCAGCGGCAGACGCTGCGCGAACTTGGT
TGCGACTACGGCCAGGGCTACCTGCTGGGCCGCCCGGCGCCGTGGGACGGCGCGGTGGCC
TGAGCCACCGCGCCGGGTCGCCTCAGCGCAGGGCGGAGCGACGCTTCTCGTCGATCCACT
TGGAAGCCTGGGCCGGCTGATAGTTCTGCATCCACTCCAGCATTTCCTCGATGTCCGAGC
CGTACCACAGGTCCTGGCGCTGGTCCGGATGCAGGAAGCGCTCTTCCACCATGCGATCGA
TCATGCCGATCAGCGGGGCGTAGAAGCCTTCCACGTCGAGGAAGGCGCATGGCTTGTTGC
CGATGCCCAGCTGGCGCCAGGTCAGCATCTCGAAGATCTCTTCCATGGTGCCGAAGCCGC
CGGGCAGGGCGACGAAGCCATCGGCGAGGTCGAACATGCGCGACTTGCGCTCATGCATCG
AACCGACGATCTCCAGTTCGGTCAGGCCGCGGTGGGCCACTTCCCAGTCGGCCAGCTGGC
GCGGGATCACGCCGGTCACCTCCCCGCCGGCGGCGAGCACGGCATTGGCCACGGTTCCCA
TCAGGCCGACGTTGCCGCCGCCATACACCAGGCGCAGGCCGTCACGGGCGATGCGATCAC
CCAGGGCAATGGCGCGTTCGGTGTAGGCCGGCTTGCTGCCAGCGTTGGAACCACAGTACA
CACAGATCGATTTCATGGATCTTCCTGTCTCTTGGCCGGAAACGAAAACGCCCCGTCGCC
AACCGCAGGGCGGTCAGGGACGGGGTGTCGGTGGATTATGAGGCCTTGACAGGCCTTCTG
TAGAACCGAGCCACGCTCGGCTGCGCTTCGTTCAGATCGCGGCAAAGGCTGAGTCGAGCA
TGGCTCGACTCTACAAACGCCAAGCAGGCTTACGCGGCAGCCGCCTGTTCGCGACGCGGG
CCTTCACGCAGGGCGCGGCCCACCATGCCGACCAGCAGGTCCAGCTCATCGCTGTCCATG
CCGAAGTGCGGGGTGAAGCGCAGCGAATTCTCGCCGCCGTGGATCACGTTGATGCCGTGC
TGGCGCAGCCATTCCTCGGTGGAATTGGCGCCGTAGCACTTGAACTGCGGGGCCAGCTCG
CAGGAGAACAGCAGGCCGGTGCCCTGCACCTTGGTGATCAGGCCACCCAGTTCGCTCTTG
AGCTGTTCCAGCTTGCGCACGGCCTCGGCACCGCGCTCGGCGATGTTGGCACGCACCTGC
GGGGTCAGCTGCGCCAGGGTGGCACAGGCCACGTCCAGCGCGCGTGGGTTGCTGGTCATG
GTGTTGCCGTAGATGCCCTTGCGGTACAGCTGCGCGGCGTGCTCGGTCACCGCCAGCACC
GACAGCGGGTACTGCGCGGCGTTGAGCGCCTTGGAGTAGGTCTCCATGTCCGGCGGATCC
AGGCCTTCGAAGCCCGGGTAATCGACCACCGACAGCACGCCATGCGCGCGCAGGCCAGCC
TGGATCGAGTCCAGCAGCAGCAGGCTGCCGTGCGCACGGGTCAGCTCACGGGCCACGGCA
TAGAACGCCGGCGGCACCGAACGGCCCGGGTCGCCTTCGCCCATTACCGGTTCCAGGAAC
ACCGCCTCGATGAACCACTGGTTGCGTGCGGCGTCCTCGAACACATTGCGCAGGCCGGCC
TCGTCGTACGGCGCCACGGTGATCACCGAATCCTCGCCGCGGTAGCTGGCCAGGTGCTGC
ATGTAGCTCTTGCGGCTGGAATCGGAATACAGGGCAGGGCGGTCGGTACGGCCATGGAAG
CTGCCCTTGACCACCACGCGCTTGATCGTGGCGCCGGCGTGGCGCGCGCCCGGGTCGGTC
TGCAGCTTGGCGTTGACGTCGGCGATGCGCGCGGCCAGGCCAACCGCCTCGGAGCCGGAA
TTCAGGCACATGAAGCGCGCGAACGGGCAGCCGCCACGGCGGTGGCCGATCTCGGCGCGC
AGGGCCGTGATGAAGCGCTGCTGCGACAGGCTGGGGGTCATGATGTTGGCCATCACCTGT
GGGCGTGCCATCGCCTCCAGCACGGCATCCGGGGTGTGCCCGAAGCCGAGCATGCCGTAG
CCGCCGGCGTCGTACAGCACCGCGCCCTTCAGGGTGACCACCCAGGGGCCACGCGCGGCC
AGCGCCACGTACGGGGTCACTGCATCATCGGCGTAGAAATTGACGAAGCCGTCCTGCATC
GCGTCGATCTGCGCCTGTTCGTCCTGCGCCAGCAGCGGCCCCAGGTCGGCCTGCACGCGC
GCGAACTCCTCGGCGGCGGCATCCACTGCGGCGATCAGCTGCGGGTGGCGGACGGACAGG
GCGGTCAGGGTGGCGTCGTCCAGGCCGGTGGTGAGGCGGATGCCGGGCTGGGTGCGCAGG
GGGGCGAGGCGTTCGATGAAGCTCATTGCAGATCTCCTGAAACGATGGGTCGCACGGGCC
TTCAAAAGCAAAACGCGCGTCAACGCGCGCTTGGGGGCAGGCTCGTGCAGCGGACTTCCG
ACTCGATGCTAGCACTTGTTTTTTTGCGCGATAACCCCGCAAAAACCTGCTGCATAGCAG
CATTTTGCGCGACGTTCGCCGCGAAGCACGCCGGCTCGCAGACGCTGGACGTACAATGCG
CGCCATTGTCGACCTGTTGCCGCCCACTGCCTTGAAGAAGTCCGATTTCAACTACGACCT
GCCGGCCGAACTGATCGCGCAGGCGCCCCTGGCCGAGCGCTCCGCCAGCCGCCTGCTGCT
GGTGCCGCAAGCCCCCGCCGCGTTCACCGACCTGCAGGTGCGTGACCTTCCGTCGCTGCT
GCAGCCGGGCGACCTGCTGGTGTTCAACGACACCCGGGTGATCCCGGCGCGCCTGTTCGG
GCAGAAGGCCAGCGGCGGCCGCGTGGAGATCCTGATCGAGCGCTTGCTCGGCGGCCAGCA
GGCCCGTGCCCAGGTGGGCGCCAGCAAGTCGCCGAAGGCCGGCAGCCGCATCGCGCTGGA
TGCCGGTGGCGAAGCCGAGGTGCTGGGCCGCGATGGCGAGTTCTACGTGCTGCAGTTCCA
CGTGCCCGAGTCGCTGGAGCAGTGGCTGCTGCATGCCGGCCGCCTGCCGCTGCCGCCGTA
CATCCAGCGCGAGCCGGGCGTGGACGACCGCGAGCGCTACCAGACCGTGTTCGCGCGTGA
AGTGGGCGCGGTGGCGGCACCGACCGCGGGCCTGCATTTCGACGAACCGTTGCTGGCCGC
ACTGAAGGAAAAGGGCGTGGAGTTCGGCCACGTCACCCTGCACGTGGGCGCGGGCACCTT
CCAGCCGGTGCGTGCCGAAGACCTGAAGGACCACGTGATGCACCGCGAGTGGCTGAATGT
CGGTGCCGAACTGGTGCAGCAGGTGCGGCGCACGCGCGCCGGCGGCGGCCGCGTGATCGG
CGTCGGCACCACCGTGGTGCGCGCGCTGGAAAGCGCGATGCGCGATGGCGAGCTGCTGCC
GTTCGCCGGCGAGACGCAGATCTTCATCACCCCCGGCTACCGCATCCGCAGCGTGGACGC
GATGGTGACCAACTTCCACCTGCCGGAAAGCACGCTGCTGATGATGATCTCCGCGTTTGC
CGGCAAGGAGCGCGTGTTCGAGGCCTACCAGCACGCGATCGAGCAGCGCTACCGCTTCTT
CAGCTACGGCGACGCGATGCTGCTGTTCCCGCAGGCGGGGTAGCGCGCCCCGGGAGGGCA
GGGGCCCCCTGTGGGTGCGCACCTTGGTGCGCACGCCTTCTTGGGAGACAATAGGCAACT
ATTTGCCCCAATGACCGCTCCATGTCCCGATTGCAGTTCCAGCTCCAGACCCGCGACGGC
CGTGCCCGCCGTGGCCGCCTGACCTTCCCGCGTGGCACGGTGGAAACGCCGGCCTTCATG
CCGGTGGGGACCTATGGCTCGGTCAAGGGCATCCTGCCGGACCAGGTGCGCGCGCTGGGC
GCCGAGATCATCCTCGGCAATACCTTCCACCTGTACCTGCGCCCGGGCCTGGACATCATC
GCCGACCACGGCGGCCTGCACGGCTTCTGCCGCTGGGATGGCCCGATCCTGACCGACTCC
GGCGGCTTCCAGGTGTTCTCGCTGGCGCACCGCCGCAAGATCACCGAGCAGGGCGTGACC
TTCGCCTCGCCGACCGACGGCGCACGGGTCTTCCTCGGTCCCGAGGAGAGCATGAAGATC
CAGAAGGTGCTCGATTCGGACATCGTGATGATCTTCGACGAATGCACCCCGTACCCGGCC
ACCGAGGACGTTGCCCGCCGTTCGATGGAGTTGAGCCTGCGCTGGGCGCAGCGCAGCCGC
AACGCGCATGACGAACTGGGCAACGACGCGGCCCTGTTCGGCATCGTCCAGGGTGGCGTG
CATACCGACCTGCGCAGCCGCTCGGCCGATGCCCTGCAGGCGATCGGCTTCGACGGCTAC
GCCATCGGCGGCCTGGCCGTGGGCGAGCCGGAGCACGAGCGCAACGCCATGCTCGACCAC
CTGGACCCGGAGCTGCCGGGCGACCGCCCGCGCTACCTGATGGGCGTGGGCCGGCCGGAG
GACCTGGTCGAGGGTGTCGCACGTGGCGTGGACATGTTCGATTGCGTGATGCCGACCCGC
AACGCCCGCAACGGCCACTATTTCACCTCGTTCGGCACCGTCCGCATCCGCAACTCCCAG
TACGCGCGCGACATGGACCCGATCGAGCCGGGTTGCGGCTGCGTGGCCTGCACCGGCGGC
TACACCCGTTCCTACCTGCGCCACCTGGACCGCTGCAACGAGATGCTGGCGCCGATGCTG
GGCACCCTGCACAACCTGTTCTACTACGAAAAGCTGATGGCCGACATCCGCGCGGCGATC
GAGGCGGGAACCTTCCTGGCCTTCCGTGAGTCCTTCTACGCGGCACGCGGGGCGGTGGCC
CCGCCGCTGTAACCCGAACGCCCCCTGCCAAACGGCCCAAGGACGAACGCCCGGGGCCGT
GGCATACTTCAAGGCTGACCCAGATCCGCGGTCGACACCCCCGTCCCTGAAGGGACGGGA
GCGCCGCCCAACCAAAGGACCAACGATGAACCTGCTTGCTTTCCTGATTCCCGCCGCCCA
CGCCCAGGCCGCCGGCGGCCAACCGCAGGGCATGGGCCTGACCACGCTGCTGTTCCCGAT
CATCCTGATCGCCATCATGTACTTCCTGATGATCCGCCCGCAGATGAAGCGGCAGAAGGA
ACACAAGTCCATGCTGGAGAAGATCAAGCGTGGCGACGAAGTGCTGACCAACGGTGGCAT
CGCCGGCAAGGTCACCGACATCGGCGACAACTTCATCACCATCGAAGTGGCCGAGAACGT
GCGCATCCGCGTGCAGAAGGGCGCTGTCGGCAGCGTACTGCCGACCGGCACCCTGGATTC
GGCCAAGTAAGCCACTCCCTTTCCGAAGCACAACCGCGGCGCCGGGGATGGCGCCGCGCG
GGACCCAAGCAATGCTCGAATTTCCACGCTGGAAGTACGTCGTCATCCTGATCGTACTGG
CGCTCAGTGCGCTGTACGCGCTGCCCAACATCTACCAGAAGGACCCGGCCATCCAGATCA
CCGCCAACCGTGGCGGGCAGATCGACGATGCGCTGCGCGACCGTGTGCTGGCCGACCTGA
AGAAGGCCGGGGTCACTGCCATCGGTGCCGAAAAGGAAGGGGAAAGCCTGATCGTCCGCC
TGCCGGACCTGAAGTCGCAGTCTGCGGCCAGCGATGCCCTGCGCGACACCGTCGGCGAGA
AGTACACGGTGGCCCTGAACCTGGCCTCGACCGTGCCGGACTGGCTGGCCCGGCTGGGCG
GTCGCCCGATGGTGCTCGGCCTGGACCTTCAGGGTGGCGTGCACTTCGTGCTGCAGGTCG
ACCAGAAGGCCGCCCTCGACAAGCGCCTGGATGCCTACACCGAAGACGTGCGCGGCACCC
TGCGTGACGCCCGCATCGCCTACCAGTCGGTGGAGCGCCGTGCGGACAACAGCATCGTGG
CCAACCTGAGCCCGTCCGCCGGTGACGACGCCGCGCAGCGTGCCCGTGCCGCCCTGGTCA
AGGCACAGCCGACGCTCGGCTATGACGTCAGCGGCAACCGCATCACGGTCACCGTGCCGG
AGACCGAGATCACGCAGATCGCCAACGGCGCCATCGAGCAGAACATCAACACCCTGCGCA
ACCGCGTGAACCAGCTCGGCGTGGCCGAGCCGATCATCCAGCGCCAGGGTGCCGACCGTG
TGGTCGTGCAGCTGCCGGGCGTGCAGGACACCGCCGAAGCCAAGCGCATGATCGGCGCCA
CCGCCACCCTGGAGTACCGCGCGGTGGTCGAGGGCAATGCGCAGGACGCCATCAATTCCG
GCCGCATCCCGCCGGAAGCGAAGGTCTACCAGCAGCGTGATGGCCGCGGCCCGATCCTGC
TGAACAAGCGCGTGATCGTCACCGGTGACCAGATGGTCGGCGCGCAGGCGGTGACCGATT
CGAACAGTGGCTCCCCGGCCGTCAGCGTGACGCTGAACAATGTCGGCGGCCAGCGCATGT
TCGACTTCACCAGTGCCAACGTGAACAAGCCGATGGCGGTGGTCTACACCGAACGCGTGC
CGACCGTGACCGTCGTCGACGGCCAGGAAGTGCGTGGCTTCAAGGTCAACGAGGAAGTGA
TCTCGGTGGCCAACATCAACGGCGTGTTCGGCAAGAACTTCCAGACCACCGGCCTGCAGA
AGAAGGAAGCCGAGGACCTGGCCAAGCTGCTGAAGTCCGGCTCGCTGGCCGCGCCGATGG
ACTTCGTCGAAGAGCGCGTGGTCGGCCCGAGCCTGGGCGCCGAGAACGTCAAGAACGGCA
TGCGCGCGGTGGTGTTCGCGTTCCTGTTCACCCTGGTGTTCTTCAGCATCTACTACCGCA
TGTTCGGTGTGATCACCTCGGCGGCGATGCTGTTCAACCTGCTGATCGTGGTGGCGGTGA
TGTCGCTGTTCGGCGCCACCATGACCCTGCCGGGCTTCGCCGGCCTGGCGTTGTCGGTGG
GCCTGTCGGTGGACGCCAACGTGCTGATCAACGAGCGTATCCGTGAAGAACTGCGCGCCG
GCGTGCCGGGCAAGACCGCGATCGTGACCGGTTACGAGCGTGCCTCGGGCACCATCCTCG
ACGCCAACCTGACCGGCCTGATCGTCGGCGTGGCGCTGTTCGCATTCGGTACCGGTCCGC
TGAAGGGCTTCGCGCTGACCATGATCATCGGTATTTTCGCCTCCATGTTCACTGCGATCA
CCGTGTCGCGTGCGCTGGCGACGCTGATCTACGGCCGTCGCAAGAAGCTCCAGAACGTGG
CCATCTGACGGGACGACACGCACAATGAAACTGTTTCCGCTGCACATCCTCCCGAACGAC
ACCAAGATCGACTTCATGCGCTGGCGCCATGTCGCCATGGCAGTCACCATCGTGGTGTTC
CTGGCCTCGGTCGCCATCATCGGCATCAAGGGCTTCAACTACGCACTGGACTTCACCGGC
GGCACCCTGATCGAAACGCGTTTCGAGAAGGCCGTGGACGTCGAGCAGGTCCGCGCCAAG
CTGGAGCAGAACGGCTTCGACGGTGCCCAGGTGCAGAGCGTCGGTGGCAATACCGACCTG
CTGATCCGCCTGGCGCCGCACGGCGAGCATGCGCCGGGCACCGGTGATGCCGCTGCCGAG
GACAAGGCCACCGCCGCGGCCGTGGTGAAGGTGCTCTCCAGCGCCGACAACCAGGCCACG
GTGATGAGTACCGCATTCGTCGGCCCGCAGATCGGCAAGGACCTGGCGAAGAACGGCCTG
TACGCCACCATCTTCATGCTGGCCGGCTTCCTGATCTACATCGCGGTGCGCTTCGAATGG
AAGTTCGCGGTCACCGCCAGCATCGTGGCGATGTTCGACCTGATCGTGACGGTCGCCTAC
GTGTCCCTGCTGGGCCGTGAGTTCGACCTGACCGTGCTGGCCGGCCTGCTGTCGGTGATG
GGCTTTGCGATCAACGACATCATCGTGGTGTTCGACCGCGTCCGCGAGAACTTCCGCAGC
CTGCGCGTGGACTCGATGGAGGTGCTGAACCGTTCGATCAACCAGACGCTGTCGCGTACG
GTGATCACCGCGGTGATGTTCTTCCTGTCGGCGCTTGCCCTGTACCTGTACGGCGGTGCG
TCGATGGAAGGCCTGGCCGAGACGCACATGATCGGTGCGGTGATCGTGGTGCTGTCCTCG
ATCCTGGTCGCGGTGCCGATGCTGACGATCGGCTTCCTGCGCGTCAGCAAGCAGGACCTG
CTGCCGAAGGCGAAGGACGTCGAGGCCCTGGCCCGTCGCCCGTAAGCATCTGCTGCATGC
GGCACACAGAGAACCCCGCGCAAGCGGGGTTTTTTGTGTGCAGGGCTTGCAGCCCTGCAC
CCGCGGTAGTGCCAGCCGCTGGCCGGCAACAGCAACAGCAACAGGGTGCATTCCGTGGTT
GGGCGGGACGGTGTCGGAGTGCGGGGACGCCGCAAGTACGTCCGTGTAGGCTTGGCAGCC
GCATCCATGCGGCTGACACCCCGCACTCCGACACCGCCCCGCCTCTGACAGATTCCTGCG
GCTGTTGGTAGGTGTCGACCTTGGTCGACACATCTGTCAGATATCGATAATCAAACTGGA
ATCAGATCTACCGTGTCGACCAAGGTCGACACCCACCAGAGAAGAATGCTGTCCCGACAG
GTCGCGGAAATCTGTCGAAGGCGGGGTGGGTCCGGTTGCGGGGCGTGAGCCGCATGGATG
CGGCGACCGAGCTTACATGGACGTACTTGCAGCGCCCCCCCGCAACCGGATCCACCCCGC
CAACCCACAGGAACCCCGCTTTTGACGCTGCTGTTGAGGTTGCCGGCCAGCGGCCGGCAC
TACCGCGTGTGCAGGGTGCAACCCTGCAAAGAGAAACCCCACCCTACGCCAGCGTCGGTT
GTGCAATCGTCCCCCGCGCACTACGATCCTGCGGTTCGCGCGCGCAGGCGCGCGTCCGTA
TTCCTGCTGAGCGCCCCGTGCGCCGCATCTGCCAACCCGAGGTATCCATGGTCATCAAAC
CGCGCGTCCGCGGCTTCATCTGCGTCACCACCCACCCGACCGGCTGCGAGGCCGCGGTCA
AGCAGCAGATCGACTACATCCGCGCGCGCCCACCGATCCAGAACGGTCCCAAGCGGGTGC
TGGTGATCGGTGCCTCGACCGGCTACGGCCTGGCCGCGCGCATCACCGCTGCCTTTGGCA
GTGGCGCCGCCACCCTCGGCATCTTCTTCGAACGGCCGGGCAGCGAGACCAAGCCGGGCA
CGGCGGGCTGGTACAACTCGGCTGCGTTCCACAAGTACGCCGACGAAGCCGGCCTGTATG
CCAAGAGCATCAACGGCGATGCCTTCTCCGATGAAGTGAAGGCGAAGACCATCGAAATGA
TCAAGGCCGATCTCGGCCAGGTCGACCAGGTTGTCTACAGCCTGGCGGCGCCGCGCCGCA
AGCATCCGAAGACCGGCGAGATCATCAGCTCCTCGCTGAAGCCGATCGGCGAGCCGATCA
CCCTGCGTGGCCTGGATACCGACAAGGAAGTGCTGACCGAGACCCACCTGCAGCCGGCTA
CCCCGGAAGAGATCGCCGGTACCGTCGCGGTGATGGGCGGCGAAGACTGGCAGATGTGGA
TCGACGCGCTCGCCGATGCCGGCGTGCTGGCCAACGGCTGCACCACCACCGCCTTCACCT
ACGTGGGCGAAGAGATCACCCAGGCGATCTACTGGAATGGCTCGATCGGTGCGGCCAAGA
AGGACCTGGACACCAAGGTGCTGGGCCTGCGCGAGAAGCTGGCCAAGATCGGTGGCGATG
CACGCGTATCGGTGCTGAAGGCGGTGGTGACCCAGGCCAGCTCGGCCATTCCGACCATGC
CGCTGTACCTGTCGCTGCTGTTCAAGGTGATGAAGGAAAAGGGCACCCACGAAGGCTGCA
TCGAACAGCTGGACGTGCTGTACGACATCCTCTACGGCGGCAAGGCCGAGGGCGTGGCGA
TCGATCGCCTGCGCCACGACCTGGTCGATGGCGATGGCCGCACCGTTGCGCTGATCGATG
AGGAAGGCCGCCTGCGCGCCGATTACAAGGAAATGGCCGCAGATGTGCAGGGCAGGGTGG
TCGCGCTGTGGCCGCAGGTGACCAACGAGAACCTGTACGAGATCAGCGATCTCGCCGGCT
ACAAGGCCGACTTCCTGCGCCTGTTCGGCTTCGGCGTGGAGGGCGTGGACTACGAGGCCG
ACGTCAATCCGGACGTGAAGATCGAAAATCTGGTCGACATGACCTGATCAACGAAAAGGC
CGGCGAACGCCGGCCTTCTCGTTTGTGTAGAGCCGAGCCATGCTCGGCTGCTCTTCGCTT
GAGTCCCGCAGCCGAGCGTGGCTCGGCTCTACAGAGAGGCGTCACCCGAACTCGAAGCCC
ATCTCCGGCAGCGCCGGGCCGACGAAGTCGCCCTGCACGTAATCCACGCCGGCACTGAAC
AGCAGCGTCATCGAGTTGGCATCGCTGACGAACTCGGCAATGGTGCGGATACCCGCTTCC
TGTGCGCGCGCGGTGATCTGGCTGATGCGGTCGATGTTCTCGCGCGTGGCGGCCAGGTCG
CTGGTGAAGCCCCGGTCCAGCTTGAGGAACTGCGGCTGGAAGTGGGCCAGCAGCTGGAAT
GAATCCAGCCCCGAACCGAACTGCTCCAGGCCGATGCGGCAGCCCAGCGGCGCCACTTCG
GCTAGGAACTGCTGCGCACTGCGCAGGTGGGTGAAAACCTTCGCTTCCGGCGCATGCAGC
CACAGCCGTTCGCCGGGCACGCCCTGTGCCTGCAGTTCGCGGCGCAGCGTGGCGATCATC
TGCGGGTCCTCGAACGATTCCGGCGTCACCTTCACCAGCACCTGGGTGGCGTTGCCTTCG
CGTGCCCGCTGGCCGAGCACCGCGATGGCCTGCGAGACCACCCAGCGGTTGATGTCGGCC
AGCAGGCCGTGTTCCTCGGCGATGCCCAGGAACGCGGTCGGGCTCAGCAGCTCGCCATTG
TTCTCCAGGCGCAGGTAGGCCTCGTACAGCTCCAGTGGCTCGCCCTGCAGGTTCAGCACC
GGCTGGTAGTGCAGCTGGAAGCCGTCGCCGGACAGCGCCTCGCGGATGCGCGCAACCCAG
CGCTGTACGCGTTCTTCCTCGACACGGTCGGCGGCAGCCGGGTCGAAGATGCGGCAGGTG
TTGCCCAGTTCGGCGGCGGCCTGGGTGCAGTCGCTGGCGCGCGCCAGCACCTGGCCGATG
CTGGCGATCTTCTCGCCCACCTGCACGCCACCGATGCTGACCGTCACCGTGGCCGAGCGT
GCGCCGATGCTGAAGACATGTGCGGCATAGGCTTCGCGGATGCGCTCGGCCAGCGCCACG
GTCTGCGCGTAGGGCCCGGCCTGCAGCACGGCGAAATTGTGTTCGCCGAAGCGGGCCAGT
TGCGCGTCCTCGCCGACCACCTCGGCCAGCAGGGCGGCGAGAGCGCCGATCAGGATGTCG
GCCGACGCCAGGCCGATATCCGGCAGCAGGCGCGCGTAGTGGTCAGGCTCGATCAGCAGC
AGGCCGAACTGACCCTCGCTGCGCCCGGCCTGGGCCACCGCGCTTTCCAGCTGCAGCATG
AAGGTCGGGCGATTGAGCAGGCCGGTGACCTGGTCGCGCTGGCGCAGGTCCTCGACCTCG
CGTGCCAGCTCGGGGTCGAACTCCATGCGGCGGCGGAGCACCACCTGCAGGCAGGACTCG
CCCTCGTAGGTGGCCGCGGCAAATTCCATCGTCGCCGGGAAGGAACTGCCGTCCTCGTGG
CGCGCGTCGAGCTGGTACTGCGGCGGCGGCGCCTCGCCACGGCTGAGGCCTTTGAGCAGC
TGTTTGAAGCCCTCCACGTGCTGGGCGGCGACCATGTCCAGCAGCGAAATGCCTTCGATG
TCCTCGAAATGATCGTAGCCGAACATCTCCAGGTAGGCGTCGTTGGCGCGGATGTGCATG
CCTTCATGCACATAGGCGATGGGGTCGCGCGAGGAGGCGATCAGCGCGTCGCAGCGGCGC
TCGGTCTCGCGCATCTGCGCCTCGATCCGGCGCAGGCCGCGACGCGCCTGCAGGTCGACC
CACTGGTCGCGGACCACGGCGAGCAGATGCTCGGGGCGCTGGCGCAGGGCGAGGGCGCGG
ATGCCATGGCTGCTGGCCTGCACCAGTTCGTCCTCGTCGATGCGCTCGGCCAGCAGCACC
AGCGGGATGTCCTTGCCGCTGGCGGCGATGTGCTGGGCCGCCAGCTGCAGCGGGATGCCC
TGCGAAGGCGAGGCCAGCACCAGGTCGATGGCCTGGCTGGCCAGCACCTGGGCCAGCTCG
GCCGCATCCTGCGGACGCCACGGGCGTACCGCGATGCCGCTGTTGCGCAGGGTGCTGACG
ATGGCTTCGGCATTCTCGCCGCTGTCATCGACGATCAGCAGGCGGATGGTGATGTCGTTC
GCGTTCTGCATGCACTGCTCCCCAATCTGCGAATCTAGATACACGATGCGCGGCGAACCG
TCCATGCGCGCACCCCTGGCGCGCGTCGAACGGCGAAGTGGTTCACACCACGCCGCCGGC
TGCGTGGCCGCTGGCCCAGGCCCATTGGAAGTTGTAGCCGCCCAGCCAGCCGGTCACGTC
CAGCACCTCGCCAACGAAGTGCAGGCCGGGCACGCGCTTGGATTCCATCGTCGAGGATGA
CACTTCGGCGGTGTCCACGCCGCCCAGGGTGACCTCGGCGGTGCGGTAGCCTTCGGTGCC
GCTGGCCACCAGCGGGAATGCGCCCAGCAGCTGCGCGGCCTGGCGCAGCACCGGCTCGTC
CAGCTGGCGCACGGGCCGGTCGGGCAGCCAGTGCTCGCACAGGCGTTGCGCCAGCCGCTT
CGGCAGTACCTCGCCCAGCACCGTGCGCAGCTCGGCGGCCGGGCGGTCGCGCTTCATCTG
GCGCAACCACTCGCCGGCATCCTGGCCCGGCAACAGGTCCAGCTCCAGCGCATCGCCGGG
CTGCCAGAACGACGAAATCTGCAGGATGGCCGGGCCGCTTACGCCACGGTGGGTCAGCAG
CATGAAGTTCTGGAAACTCTTTCCGTTGCAGCGCGCCTCGATCGGCAGTGCGACGCCGCT
GAGGTCGGCCAGCCGCTCCTGGTGCTTGCCGCTGAGGGTCAACGGCACCAGCCCGGCGCG
GGTCGGCAGTACCTGGTGGCCGAACTGGCGGGCCACCTCATAGCCAAAACCGCTGGCCCC
CATGCTGGGAATCGACAGGCCACCGGTGGCAACCACCAGCGAGGCGCAATGGAACAGGCC
CTGGGTGGTGTGCACGCGGAAACCATCGCTGCCGTGCTCGATGCGCTGCACGCTGCAGTC
GGTACGGATCTGTACGCCGGCCGCCTGGCACTCGTCCACCAGCATCTTCACGATCTGCTT
GGACGAGATATCGCAGAACAGCTGCCCCAGTTCCTTTTCGTGATAGGCGATGCCGTGCTT
GTGCACCAGCTCGATGAAATGCCAGGGCGTGTAGCGGGCCAGCGCCGACTTGCAGAAGTG
CGGGTTGGCCGACAGGAAGTTGGCCGGGGTGGTGCCGGTGTTGGTGAAGTTGCAGCGGCC
ACCGCCGGACATCAGGATCTTCTTGCCGACCTTGTTGGCATGGTCGATCACCTGCACCTG
GCGGCCGCGCTGGCCGGCAGTGATCGCGGTCATCAGCCCGGCTGCGCCGGCACCGATGAC
CACCACATCGCAACGGATGGTGCTCATGCCTTGGCGCGCTTGCGCCAGTCCGGGATCACG
TCGAGCTGGATCTGGTCGTTGAGCAGCTGCACTTCGCCGTCCTGGATCAGCACGCTCCAA
CGCATGGCACGCTGGATCTGCTGGCCCCAGCGCTCGACGAATTCGCCGTCCAGAGCGACC
ACCGAAAGATTGTCGAAGCGCGCCAGGCCCTTGCCCTGCTTGCTCCACCAGATCTCCGAG
GCGTTGCCGCCGTAGTTGACCACCTGCACCTGGCGGCTGCGATTGCTGGCCTTGCGGATG
CGCGATTCGTCCGGATGGCCCAGGTCGATCCACTGCAGGATGTCGCCGGTGTAGTCGTGT
TCCCACAGATCGGGCTCGTCATCGGTACTCAGGCCGCGGCCGAACTCCAGGCGATCGCCG
GCGTTCAGCGCGAAGGCGAGCAGGCGCACCATCAGGCGCTCGTCGGTCTCGGACGGATGC
TGGGCCAGGGTCAGGTTGTGGGTCGCGTAGTAGCCGCGATCCATGTCGCTGATCTGCAGT
TCGGCCTTGCGGATGGTGGCGGTAAGAGCCATGGGGGATCCGTGGACTAAAGAGGACAAT
GATAGAGGTTTGCTCCGGGGGTGTCCGTGGCCGGACTGTCTGCGCACCGTCAACGGTGGC
ACTCTTGCGCTCTTTCCCGTGGCCGGAGTGGACGCCATGAGCTTGATGAGCTTGCCCAGC
CGGTTGCAGCTGCCGCCCGGCCCCTGGGCCACCCTGCTGGATGGCCTGTGTGCACGTTTT
CCGCGCATCGCGCGCGCGCAATGGCAGGATCGCTTCGCGCGCGGCCGCGTGCTGGACGCA
CAGGGCAGGGCGCTCACTGCGGACATGCCCTGGCAGGTCGGGCTGGACATCCAGTACTTC
CGCGAGGTGGCCGACGAACCGGTGATCCCCTTCACCGAAACCATCGTCCATCTGGATGCG
CACCTGCTGGTGGCCGACAAGCCGCATTTCCTGCCGGTGACACCGGCGGGCGGGCATGTA
CGCGAGACGCTGCTGGCGCGGCTGGTCGCCCGCACCGGCAATGCCGATCTGGTGCCGCTG
CACCGGCTGGATCGGTTGACGGCCGGGTTGGTGCTGTTCTCGACCCAGCGTGCGTCGCGC
GATGCTTACCAGCGCCTGTTCCGTGAGCGGCGCATCGAAAAGACCTATGAGGCCTTGGCA
CCGGCGCTGCCGGGGCGGGAGTTTCCGCTGCAGCGGTACAGCCGCCTGGTGCCGGGCGAG
CCGTTCTTCCGCATGGCCGAAGTGCCCGGCGAAGCCAATGCGCGCAGCCGGATCGAGCTG
ATCGAGGCCGAAGGGCCGATCTGGCGCTACCGGCTGCTGCCGGAAACCGGCCGCAAGCAT
CAGCTGCGCGTGCACATGGCCATGCTGGGGGCGCCGATCATGGGTGACGACCTGTACCCG
CAGCTTCGGCAACGGGCACCGGACGTAGCCGAGGCGCCGCTGCAGCTGCTGGCGCGGGCC
CTGGCTTTCGATGACCCGTTGAGTGGTGCACGACGGATGTTCAGCAGCGGCCGCAGCCTG
AGCCTTCCGGCTTAGGGCGGCCAGGCGCTCAGCGGGCCGGGCGTCGCGCCAGCCAGCGGT
CCAGCTCGGCGGCGAACAGCTGCCGGTCGCGGGGGGCCAGGGGCGGCGGTCCGCCGGTCT
GGACCCCGGCGCCGCGCAGTTCCTCCATGAAATTGCGCATCGACAGTCGCTCGGCCATGT
TGTTCGGTGTGTACAACTGGCCGCGCGGGTTCAGCGCGACGGCCTGCTTCTCCAGCACCA
GCGCGGCCAGCGGGATGTCCTGGGTGACCACCAGGTCCCCCGCGGCGACCCGCTCGACGA
TGGCGCTGTCGGCCACGTCCAGCCCCTGCGGCACCTGGATCGAGCGCAGCCAGCGCGAGG
GCGGGGTGCGGATCCACTGGTTGGCGACCAGGGTCAGTTCGATCCCGACCCGTTCAGCCG
CACGGAACAGGATGTCGCGGATGACGGTGGGACAGGCGTCCGCATCCACCCAGATGCGGG
GAGAGGCGTGTTCAGCGGGGGTTTCAGCTTCAGTCATTTACCCAGTGTAGGGTAGGAAAA
ACCTGAATGGGGACTCGGAGTTAGCCGCGAGAGGCTGCCAACCCTTGTCACGCCTAGCGG
GTGACGTATTCCCATGAACGTCGGGGCTATCGCTTTTTGCAGAAAACACGCGTATCGTGC
GACCCACTGTGTTTGCTAGGGTCACCGTGAATCGTGGCCTGGTGCAGTTGATCTCACGAT
CCGCTCATCGATCCGCTTTACCAACGCCTGCAACTCAGTCTCGGCCCCGATACCCGGTGG
CTGCGATTTTTTTCAACATGTGTTTCAGGAGTTAGTAAAAATGTCTGAACGTCAGACCGG
TACCGTCAAGTGGTTCAACGACGCCAAGGGCTTCGGCTTCATCACCCCGGAAAGCGGCCC
GGACCTGTTCGTGCACTTCCGCGCGATCCAGGGCACCGGCTTCAAGACCCTGCAGGAAGG
CCAGAAGGTTACCTTCATCGCCGTCCAGGGTCAGAAGGGCATGCAGGCTGACCAGGTGCA
GGCGGTCTAATCCGTCTGCTACCGTTGGGTAGCCAGAACGCCGGAAGCGAAAGCTTCCGG
CGTTTTTTATTGCCCGCCGTTTTTTTGTAGAGTCGAGCCATGCTGGACTGCGCCCAAAGA
CAGTCGAGCATGGCTCGACTCTACAAAGGACATGCAGCCGGCGCGGTACGATGCGCGTCT
CCCCAAGGGATCACCCCCATGCGCATCGTCCACCACCTGGAAAACTCCCGTTCTCTGCGC
GTGCTGTGGATGCTGGAGGAGCTGGGGTTGGACTACGAACTGCGCCGCTATCCGCGCGAT
CCGAAGACGCTGCTGGCGCCGCCGGAACTGCGCAGCGTGCATCCGCTCGGCAAGTCTCCG
GTACTGCAGGATGGTGAGCTGGTACTGGCCGAGTCCGGCGCGATCCTCGACTACCTCGCT
GACCGTTACGACACGCAACGCCAGCTGTCGCCGTCACCAATGCCGGCAGACGGGGCCGAA
CGCATCGCTTACCGCTACTGGCTGCACTACGCCGAAGGCTCGGCGATGCCACCGTTGCTG
CTGACCCTGGTGATGGGCCGCATACGCAACGCGCCGATGCCGTTCTTCGCGCGCCCGATC
GCACGCAGCATTGCCGACAAGGCCGAGCGCGGCTTCATCGGCCCGCAGCGGCGCCTGCAC
CTGGACTGGATGGAGCGCCGTCTGGCCGAAAGCCCGTGGTTTGCCGGCGAGCGTTTCAGT
GCGGCCGACATCCAGATGAGCTTCCCGATCCAGGCCGCTGCCGCGCGCGGTGGTGGCCTG
GACGACAAACCGGCACTGCGTGGCTTCCTCAAGCGTATCGGTGAACGCCCGGCCTACCAG
CGTGCCGAGGCCCACGGCGGCCACCTGCAGGCGCTCGGCGGCAATTGAGGAGGGCGGCCG
TCGCCCTCATCTCCAGCACCATGGATACCGACACTCCCCGTTTCGACAACCGCCTGCTGC
ACACCCTGCCGGGCGACCCCGAATCCGGCCCGCGCAGGCGCGAAGTGCTGGGCGCCGCCT
GGTCGCCCGTGATGCCGACCCCGGTGACGGCGCCCACGCTGTTGGCCTGGGCGCCGGACG
TCGCCGAAATGCTTGGCTTCGATACCGCTGAAGTCGAAAGCGAAGGTTTCGCGCAGGTAT
TCGGCGGCAATGCGCTGTACGCCGGCATGCAACCGTGGGCAGCCAACTACGGTGGCCATC
AGTTTGGCCACTGGGCCGGCCAGCTCGGCGACGGGCGTGCGATTTCGCTGGGTGAGCTGG
TTGCGCCGGATGGCCAGCACTGGGAGCTGCAGTTGAAGGGGGCCGGCCCAACGCCGTACT
CGCGGGGGGCCGATGGACGGGCAGTGCTGCGCTCATCGATCCGCGAATTCCTGTGCAGCG
AGGCGATGCATCACCTTGGCGTGCCGACTACGCGCGCGTTGTCACTGGTCGGCACCGGTG
AGGACGTGGTGCGCGACATGTTCTATGACGGCCATCCGCGTGCCGAGCCAGGCGCCATCG
TATGCCGGGTCTCGCCGTCGTTCCTGCGCTTCGGTTCGTTCGAACTGCCGGCCTCGCGCG
GTGAAACCGCCCTGCTGCAGCAGCTGGTGGATGCCTGCATCGCCCGCGACTTCCCCGAAC
TGCAGGGGCAGGGCGAGGCGCTGTACGGCGACTGGTTCGCGCAGATCGCGGTGCGCACGG
CCGAGATGATCGCGCACTGGATGCGTGTCGGCTTCGTGCACGGCGTGATGAACACCGACA
ACCTGTCCGTGCTCGGTGTGACGCTGGATTACGGCCCCTATGGCTGGGTCGAGGACTTCG
ATCCGGACTGGACGCCGAACACCACCGACGCCCAGGGGCGCCGCTACCGCTTCGGCACCC
AGCCGCAGGTGGCGTACTGGAACCTGAGCCGATTGGCGCAGGCGCTGTCGCCGCTGTTCG
CCGATGTCGCACCGCTGCAGGCAGGCCTGGCGGCTTACCAGTCCACGTTCGTGGCCTGCA
CGCGTCGCGATGCTGCAGCGAAGCTGGGGCTGGCTGCTGCCGACGATGATGACCTGCAGC
TCTACCAGCGCTGGCAACAGCTGATGCAGGAGGGCGCAATGGACATGACCCTGGCTTGGC
GCGCACTGATGCGCATCGACCCGGCGGCAGCAGATGCGACGGTTCTGGACGCGGTGTACT
ACGACGAGGCGCGGCGACAGGCAGTGCAGGCACCGCTGCGGCACTGGCTGCAGGACTACG
CAGCGCGCCTGCGCCGCGATCCGCTGGCGGCCAGCGAACGCCAGGCGAAGATGGCAGCGG
CCAACCCGCTGTACGTGCTGCGCAACTGGCTGGCCCAGGAAGCGATCGACCGCGCAGAGC
AGGGGGATCTCGGCGGCGTCCATGCACTGCAGGACGTGCTGCGCGACCCGTACACCGAGC
GTGCCGGCCTGGAACACTTCGCTGGCAAGCGCCCGGCGTGGGCCGACAATCGCGCCGGTT
GCTCGATGCTGTCCTGCAGTTCCTGAGGGGGGGGTCGGCAGGGCTGCGCCCTGCACCTGC
GGAGGCCAGATCAACAGCCAGAGCAAAAGCGGATTCCGTGGTTTGGCGGGGCGGTGTCGG
AGTGCGGGGACGCTGCAAGTACGTCCCTGTAAGCTTGGCAAGGAAAGAGCGACGCCGGCA
GGCAAGCGTAACCAACACATCAACCTAACGGGATTGGAAGCCCGTGCCACCCGTTGTCGG
TG
>contig00013 len=104143 cov=32.6 corr=0 origname=NODE_13_length_104143_cov_32.560346_pilon sw=shovill-spades/1.0.4 date=20230425
AAGGTCGACACCTACCGACAGCACACGGAATCTGTCAGAGGTGGGGCGGGGGGGGGGGGG
GGGGGGGGGGGCCCCGGCGGGGGGGGGCCCCCCCCCCCCCGCCCGCGGGGGGGGGGCCCC
CCCCCCCCCCCCCCCCCCCCCCCCCCCCCCCCCCCCCCCCCCCCCCCCCCCCGCCCCGCC
AAACCACGGATAGTCCGCTGTTGCTGTTGCTTCGGCTTTGCCGTTTGTTGAAGGCCTCTG
CGGGTGCCGGGCGCCGCCCGGCCGACTTCCGCCACTTGCGGAGGCAGCGGCTGCCCACTA
GCCTTCGGCCGTCGTTCACCACCCAAGGACCGCCCGTGAAACACCGTCATCTCCTGCTGG
CCTCGGCAATCGCCGCCGCCACGCTGGCCCTGGCCGCCTGCAAGAAGGAAGCTGCCCCAG
GCACCGATACCGCCAGCAGCAGCGCCCCGGCCGGCGAAACCGCCGACCAGTTCGTGGCCC
GCATCAATGCCGAGTTCAAGGCCGCCTACCCGGAGATGACCTCGGCGCAGTGGCTGTCCT
CCACCTACATCAATAGTGATTCGGAACGCATCGCGGCCAAGGCCAACGAGCGCTCGCTGA
CCCAGCTCAACAGCTGGATCGAACAGGCTGCGAAGTTCGACGGCAAGCCGATGAGCGAGG
ACAGCAAGCGCGCGATCCACCTGCTGAAGCTGATGTCGTCGATGCCGGCACCGCGCGACC
CGGCCAAGCTGGCCGAGCTGACCCAGATCGCCACCCGCATGGAAGGCAGCTATGGCGCCG
GCAAGTACTGCACCGATGCCAACGATCCGAACTCCTGCCGCCAGCTGGGCGAGCTGGAGC
AGGTGCTGGCACGCAGCCGCGACTATGACAAGCAGCTCGACGCCTGGCAGGGCTGGCACA
GCACCACCAAGAACATGCGCGGCGACTACCAGAAGTTCGTCGGCCTGGTGAACGAAGGCG
CCAAGGGCATGGGCTTCACCGATGCCGGCCAGATGTGGCGCAGCGGCTATGACATGCCGC
CGGAGCAGATCGGCCCGGAAACCGACCGCCTGTGGGAACAGGTCAAGCCGATGTACGAGC
AGCTGCACTGCTACGCACGCGGCAAGCTGGACAAGACCTACGGCAAGGACAAGGCCGAAG
TGGGCAACGGCCTGATCGCCGCGCACCTGCTGGGCAACATGTGGCAGCAGGACTGGTCGA
ACCTGTGGGACCAGCTGGAACCGTACCCGGGCGCCGGCAGCCTGGACATCACCGCGGCGC
TGGAGAAGCAGTACCAGACCAACCTGAGCGCGGCGCTGGCCAAGGCCGGCAAGGATGCCA
ACGTGGCCGCGCAGTACAAGGCGCAGCGCGAGGCCGAACTGCGCACCGCCAAGCAGATGA
CCGAACGCGCGCAGGACTTCTACGTGTCGCTGGGCATGCCGTCGCTGCCGCAGTCGTACT
GGGAACGCACCCAGTTCATCAAGCCCGATGACCGCGATGTGGTCTGCCACGCCAGCGCCT
GGGACATGAACATGGAAGGCGACGTGCGCACCAAGATGTGCATCAAGCCGAACGAAGAGA
ACTTCACCACCATCTACCACGAGCTGGGCCACATCTATTACGACCTGGCCTACAACCCGC
TGCCGCCGCTGTTCCAGGGCGGTGCCAACGATGGGTTCCATGAAGCGATCGGCGACACCA
TCGTGCTGGCGATGACCCCCAAGTACCTCAGCTCGATCGGCCTGGTCGATGCGCCGACCG
AAAGCCGCGAAGCGGTCATCAACAACCAGATGCGCATGGCGCTGTCGGGCGTGTCGTTCC
TGCCGTTCGGGCTGATGATCGACCGCTGGCGCTGGGGTGTGTTCGATGGTTCGATCACCG
CCGACAACTACAACAAGGCATGGTGGGACCTGAAGGCCAAGTACCAGGGCGTGGCGCCTG
CCAGTACCCGTGGCGAGGAGTTCTTCGATCCGGGCGCGAAGTACCACGTGCCAGGCAACA
CCCCGTACACCCGCTACTTCCTGGCGCGCATCCTGCAGTTCCAGTTCTACAAGGGCCTGT
GCGACGCGGCCGGCTACAAGGGCCCGCTGCATGAGTGCACCTTCTACGGCAACAAGGAAG
CCGGCCAGAAATACTGGGCGATGCTGAGCAAGGGTGCCAGCCAGCCGTGGCAGGCCACGC
TGAAGGAGCTGACCGGCACCGACAAGCTCGATGCCGGCCCGATGATCGAGTACTTCACGC
CGGTCAACGAGTGGCTGAAGCAGCAGAACGAAGGCCAGATGTGCGGCTGGCAGGCCAACG
CGGCCCCGGCGGCAAAATGAAAAAAGGGGCGGGTCCGCAAGGATCCGCCCCTTCCTGGTA
GTGCCGGGCGCGGGCCGGCCACCACGCGATGAAGACCCCGCGGGCAGCCGGCCAGCGGCC
GGCTCTACCGGAATGCCTGTCAGCTGTCCTTCTTCGCCGCCATCGCCGCGGCCAGGTCCG
CCTTGAACTCCTCGAAGGTCTGGCCCTTTTCCTTCGCTTCGGCCTGTGCGGCGTCGCGCA
GCGCATCGGAGTACATCAGGCGCACCGGCGTGCCGTTGCGCTCGTGCAGTTCACCGGCCT
GCATGATCAGCGCCAGTACCTGCGCGGCGGAGTCACTGTGGCCGGCGATACGGCCGTCCA
TGCCCAGCACCCATTCGCCATCGCGGCGCACGACACCGGCCAGCAGGGTGCGCTGCGCGT
CGCGCAGTTCCGCATGTGGCTCCACCGGCGAGGCCTGGGCAGCGGCCTTGTTGGCGGCCT
GCTTTTCCTGGCGACGGCGCTGGTCGCGGCGGGTCTTGGAGCTGGTGGACATGGTGCGGT
ACCGCTGCGAAAGGGGGCGCAAGGATAGCGCACCCCACGCGCAGCACCGCTTCACGCGCG
CTCGATCCAGCAAGGTCAGTCCAGCACCTTGCCGTGCCGCCAGTAACCCATGAAGGTGAT
CGTGCGGCGGTCCAGCCCGCACTCGCGGACCAGATGGCGACGGATCGCCATCACCGCTCC
CGCCTCGCCTGCCACCCAGGCATACAGCGGCCCGGCCACGCTGGCATCGGCCTGTTCCCA
GAGAATCTGCGCGTCAACGTCGATCTCTTCCAGTTCTTCGCCAGCGACCACGCTCGAGGC
GGCCAGGCGCGCCTGCACCGCCTGCAACAGGGGCGCCCCGTACGCCGCCCGCCCGCGCGG
CAACCAGACCAGCTCGGCCGTGGCCGGCGCCTTCAGGCGAACCGCATCACCGGCCTGCGC
CACTTCCAGCAGGGCCAGCGTACGTGGCGGATCCACCCTGGCCGCCAGTTCCTCAAGAAT
GCCGGCCACTGCCGGCAGCGCGGTCTCGTCAGCCACCAGCAGCACCTGGCCAACGCCGGC
CGGCGGCTTCCATTCCCAGCCCTCGCTGCTGTCGGCGCAGTCGGCATCCGGGGCCAGCAG
CACCACGCGGTCGCCCGGCCGTGCATGGATGGCCCATCGCGAGGCCGGCCCGGTCTCGCC
ATGCAGCACGAAATCAACATCGACCTCGCCCTGCTCTGCACGCAGCTGGCGGAGGGTGTA
GGTGCGCATCGGCGGGCGCTGATCGTCCGGCAGGGCCCGATAGCGTGGGTACCAGTCCTC
GCCGCTGGGGACCTGCGGCACCTCCTGGCCGGGCAAGGGGAAGAACACCTTGATGCGCTG
GTCGGGCCCTCCGGTCGTCATCCGCGCCACTTCGGCACCGGTGAACACCATGCGGTCCAG
GGAAGGGGAAAGAACGCGGCGCTCCTTCAGCGCCACCTCGAACAGGCGGTAGGTCTGCTG
CGCAGCCATGGGGAACCTCATGCAACGACAGTGGATCGGCTGGCTGTCGTGCACCTGTGC
ACCGGCTGGCTGGAGTGCCCAGCCTAGTCCGGCGGTTTCCCGTCGCAAGCGTTGCGGGCG
TCGTAGCCTGCCCTACCCCTGCGCGCTGCTCAGTGACCCGTGCAGGCTGCCTGCGCCGCG
CGTTCGCGCCGGTGTTCCCAGTACCAGAACACGAAGCCGGCGCCGAAGAACCCAGCCTGG
CCCAACGCCAGGTGCAGCGGGCTGGCGCTGAGCAGCGGCGACACCACGCCGGCCACCACG
GTGCTGATCATCAGCTGCACGAAGGCCTGCAGCGACGAGGCCAGGCCGCGCTGGTGCGGG
TACATGTCCAGCACCGCCAGCGCCAGGATCGGGAAGATCAGCGCCATGCCCATGCCACCC
AGGAAGATCGGCAGCACCGCCCACGGCAGCACGAACTGCGGCGCCAGCGCCACGTAGCCG
ACGTTCAGCAGCACCGACAGCGCGCACAGGCCGAAACCAATGGATACCTGGCGGGTGGGC
GTGGTGTGCCCGGCCATGCGCCCGGACAGGAACGAGCCGGTGGTCATGCCGCCGATGGTG
GGGATGAACAGCCAGGCGAAACCGCCCTCGCCCAGGTGCAGGTGCTGCATCACGAACACC
GGTGCCGAGGAGATGTACAGGAAGATGCCACCGAAACCGATGCTGCCGGCCAGCGCCAGG
CGCAGGAAGCGCGGATTGAAACCGATGCGCACGTAATCACGCATCAGCACCCGCGGCGAC
AACGGAACGCGCGCTTCGAGCGGATGGGTCTCCGGCAGGTAGCGGGCGGTGGCCGCCAGC
AGAACCAGTGCGAACACCACCAGGAACCAGAAGATCAGCGGCCAGCCAGCACCGCTGAGC
AGGATCCAGCCACCGATGATCGGCGCGATCGCCGGGGCGATGCCGAACAGCATCGACACC
TGGCTCATCAGCCGCTGCGCGTCGTGACCGTGGTACAGGTCGCGGATCACCGCGCGGCCG
ACGATCATGCCGACGCCTGCGGACAGGCCCTGCAGGGCGCGGAACCCCAGCAGCGTGGTC
AGATCGGTGGACAGCGCACAGCCGACCGAGGCGCCGACGAACACCACCAGGCCGCCGAGG
ATCACCCGCTTGCGGCCCCAGGCATCGGACAGCGGGCCGTGTGCCAGGCTCATCAGGCCG
TAGAACAGCAGGTACACGCTGATGGTCTGCTGCACCGCCACCTCGTCCACCGCCAGGCGC
TGGGCCAGCTGCGGGAACGCTGGGAAGATGGTGTCGATCGAGAACGGACCGAACATGGCC
AGGCCGGCGAGCAGCAGGGCCATGCGGCGGGTGGAAGGAGCAACAGCGGCGGTCATGGAG
AAGGCGTCCGGCAGGGCCATGCGCGGCACGCACGGCGGGCGCCAGTCCCCTGCAGCAGGG
ACGGCGCCAGATGAATTCGGGTATCCGCCCATCATAGGTGGGGATTGCGCCTGATGCCAT
GCAGCAGTGCACAAAACGCACGGGCGGGCCATCGGCCATTCAGGCGCCGCGGCCGGGCCC
GCAGGCGGCTGGCGCGCCCGCAACGGGCTATAATCGGCGGGCAACACGGTGGGAGAAGCG
GAACACCGCTGCCGAAGGCGCAACGCCCGTAATCGCTCAGGCCCGATACCACCCGTAACA
CAACTCTGGAGAGACCGGTTCGATCCGGCGCCGAAGGGGCACGAAGCCGCGGTTTTCCGC
GCTTCCAAACTCTCAGGCAAAAGGACAGAGGGGCGCCCCGCAGACCGCCGACCGGCGGCT
TGTGCCCGTGCGTGTGCCCTTTCCTGACGGATCCTTCGCCATGTCCCAGAACACCCCTTC
CCTGCGTGAGCTCGAGCACCACAATGCGTTCGTCGAGCGCCACATCGGCCCCAACGATGC
CGAGATCGCGCAGATGCTCGACGTCGTCGGCCACGCGTCGCTGGATGCGATGACCGATGC
CATCGTACCGGCCAAGATCAAGTCGCCGGCGCCGCTGGCACTGCCGGAATCGATGACCGA
AGTGCAGGCACTGGCGAAGATCCGTGCGATCGCCGACAAGAACACCGTGCTGCGCAGCTT
CATCGGCCAGGGCTACTACGGTACCCACACGCCGAACGTGATCCTGCGCAACATCCTGGA
AAACCCGGCCTGGTACACCGCCTACACCCCGTACCAGGCCGAGATCTCGCAGGGCCGCAT
GGAAGCGCTGATCAACTTCCAGACCCTGTGCGCCGACCTCACCGGCATGGAAATCGCCAA
CGCCTCGCTGCTGGACGAAGCCACCGCCGCAGCTGAAGCGATGACCCTGGCCAAGCGTTC
GGCCAAGTCGAAGTCGGACACCTTCTTCGTGCACGACGCCGTGCACCCGCAGACCCTGGA
ACTGCTGCGTACCCGCGCCGAGCCCATGGGCATCGTGCTGCGCGTCGGCACCCCGGCCGA
GGCACTGGAAGCAGAAGCCTTCGGCCTGCTGCTGCAGTACCCGGACACCTTCGGCCAGAT
CGGCGACTACAAGGCGCTGGTCGAGGCCGTGCACGCGCGCGGCGGCCTGGTGGCCGTGGC
CACCGACCTGCTGGCGCTGACCCTGCTGGCCGCCCCGGGCGAATGGGGTGCGGACATCGT
GGTCGGCAACAGCCAGCGTTTCGGCGTGCCGTTCGGCTTCGGCGGCCCGCACGCCGCATT
CATGGCCTGCCGCGACGCCTACAAGCGCTCGATGCCGGGCCGCCTGATCGGCGTCTCGGT
CGATGCCCAGGGCAACCCGGCCTACCGCCTGACCCTGCAGACCCGCGAGCAGCACATCCG
CCGCGAGAAGGCCACCTCCAACATCTGTACCGCACAGGTGCTGCTGGCGGTGATGGCCTC
GATGTATGCCGTGTACCACGGCCCGGAAGGCCTGACCCGCATCGCCCGGCGCACCCACCG
CCTGGCCTCGATCCTGGCCGCCGCGCTGCGCGAGGCCGGCGTGCAGGTCGGTGGCGACTT
CTTCGACACCCTGCATGTCACCGGCGTGCACGCCGATGAGATTCACGCCAAGGCCCGCGC
CGCCGGTTACAACCTGCGTGCGATCGACAGCGACTCGGTCGGCATCAGCCTGGACGAGAC
CGCCACCCGCGCCGACGTGGTCGCACTGGCCGCCGTGTTCGGTGCGCAGGCCGACGTCGA
CGCGCTGGATGCCAGCACCGCCGATGCGCTGCCGGCCGGCCTGCTGCGCCAGTCCGCGTT
CCTGACCCATCCGGTGTTCAACACCCACCACAGCGAGCACGAACTGCTGCGCTACCTGCG
CTCGCTGGCCGACAAGGACCTGGCGATGGACCGCACGATGATCCCGCTGGGCTCGTGCAC
CATGAAGCTCAACGCCACCGCCGAGATGATCCCGGTGACCTGGCCGGAGTTCTCGCAGAT
CCACCCGCTGGTGCCGGCCGACCAGGCGCTGGGCTACAAGGAACTCATCGACACGCTGGA
AGCGATGCTGGTGGAATGCACCGGCTATGACGCGGTCAGCCTGCAGCCGAACTCCGGCGC
GCAGGGCGAGTACGCCGGCCTGCTGGCGATCCGCGCCTACCACCGCTCGCGCGGCGAAGG
CCACCGCGACATCTGCCTGATCCCGGATTCGGCGCACGGCACCAACCCGGCCTCGGCGCA
GATGTGCGGCATGAAGGTGGTGGTGACCAAGACCGATGCCAACGGCAACGTCGACGTCGA
GGACATCCGCCTCAACGCCGAGAAGTACAGCGACCGCCTGGCTGCGATCATGATGACCTA
CCCGTCCACGCACGGCGTGTTCGAGGAAGAGGTGGTGGAGATCTGCGAGATCATCCACAA
GCACGGCGGCCAGGTGTACACCGACGGTGCCAACATGAATGCCCTGGTCGGCGTGGCCAA
GCCGGGCAAGTGGGGGTCGGACGTTTCGCACCTGAATCTGCACAAGACCTTCTGCATCCC
GCACGGCGGTGGCGGCCCGGGCGTCGGCCCGTGCGCGGTCAAGGAGCACCTGGCCCCGTT
CCTGCCGGGCAAGCTGGGTGACAACGGCCCGGTCGGCATGGTCAGCGCGGCCAGCTTCGG
CAGCGCCTCGATCCTGCCGATCAGCTGGATGTACATCGCGATGATGGGCCGCGACGGCCT
GCGCAAGGCCACCCAGGTCGCGCAGCTCAACGCCAACTACATCGCCAAGCGCCTGGCCCC
GCACTTCAAGACCCTGTACACCGGCCGCAACGGCCTGGTGGCGCACGAGTGCATCCTGGA
CGTGCGCCCGCTGGAGAAGACCAGCGGCATCGGTGCCGAGGACGTGGCCAAGCGCCTGAT
CGACTTCGGCTTCCATGCCCCGACCCTGAGCTTCCCGGTGGCCGGCACGCTGATGGTGGA
GCCGACCGAGAGCGAATCGCTGCACGAACTGGATCGCTTCATCAACGCGATGATCCAGAT
CCGCGAGGAGATCACCGCGATCGAAGACGGCCGCCTCGACCGCGAGGACAACCCGCTGAA
GAACGCGCCGCACACTGCCACCGCAGTGACCGCCAGCGAGTGGACCCACGCCTACCCGCG
TGAACTGGCCGCCTTCCCGCTGGCCAGCCTGAAGCAGAGCAAATACTGGCCGCCGGTGGC
GCGTGTCGACAACGTGTACGGCGACAAGAACGTGATGTGCGCCTGCATCCCGGTCGATGC
CTACAAGGATGATGAAGTCGAGGCGTGATTCCTCACTGCATCGGTAAAGAAAACGGCCCG
CGCAAGCGGGCCGTTTTCATGGGGCGTGTGGACCAAGGCCCACACCCACAAGCATCCGAT
CACGGGTCCGGCATCTGCCCCAGGCTCAACTGCCACGACACGCCAAAGCGGTCCTGCACC
CAGCCGTAGCGATTGCTGAAGTCATAGTCGCCCACCGGCATCAACCAATGGCCGCCCTCA
CCCAGCACGCGTGCCGCGCGCTCGAACTGCTCGGCACCGGAACACTCGACGAACAGCGAG
ATCGACGGCGAGAAGGTGAAATCGTGCACGTCCAGGCTGTCGAAGCACAGGTAGTGGGTG
CCACCGAGCAGGAAGATGGCCTGGCGGACCTGCCCCGGCACGCCGGCGCCGGCCCCCTCG
GGATGGCGTTGCAGGGCCAGCAGCCGGAAATCGGCAAAGGCTTCGGCGTACAGGGCCAGC
GCGGCCTCGGCCTGGCCGGTGAACATCAGGAAGGGACGGCTGCGCAGCATGCGGTACTCC
TGGTCGACGGGCCGATGACGGCCTGCCTGCACAGTGCCACGCGGAGTGTGTGCCTGTTGT
AGAGCCGAGCCCATGCTCGGCTGGCGATCGCGCAAACAGCAGCCGACCGCAGGGTCGGCT
CTACAGAATCACGCCTGGCGCATGCGCCGCGCGATGGCACTGCTGGCGGCGATCGTGGCG
GTCAACGCCACCATCGACAGGAACTGCAGGCGGGTGTGCGACTCACTCAGCAGCAGGCCG
AAGATCAGCGCAAGGATCGCCAGTGCACAGCAGGTCAGCCACGGGAAACCGGCCATGCGG
AACGGCAGTCGGGTACCCAGACGATCCGCGCGACGACGCAGCACCAGCTGCGAGACCAGC
GACAGCGTCCACACCAGCAGGCAGGTGGAACCGACGATGTTCAGCAGCACCGGCAGCACC
CGGTCCGGGAACAGCAGTTCCATTACCGTGGCGGCAAAGCCGAACAGCACGCTGGCCAGC
ACGGCGATCACCGGCACCTGGCGCGGGTCGGTCCAGCCAAGCACGGCCGGCGCTTCGCGA
CGCTGCGCCAGCGAATACATCATGCGCGAGGCGCCGTAGAGGTTGGCATTGAGCGCCGAC
AGCAGCGCGATCACGGCGATCAGCGTGATGGCGGTACCAGCGCCCGGGATGCGGGCGATG
TCCAGCACGGCGGCGAACGGCGACTTCAGCGCCTCGCTGGTCCACGGCACCACGGCGATG
ATCACGCTCAGCGAGCCGATGTAGAACACCAGGATGCGCCAGGCCACGGTGCGGATGGCA
CGGGCAATGCTGCGCTCGGGGTCTTCGGTTTCGGCCGCCGCCACGGCCACGATCTCGGTG
CCGCCGAAGGCGAACACCACCACCAGCAGCGCCGCGCCGATCCCGGCCAGGCCCTTCGGC
GCAAAACCACCGTGTTCGGTGAAGTTGCTCAGGCCCGGGGAGGTCACCTGCGGCAGCCAT
CCCATCAGCAGCGCCACGCCAATGGCGATGAAGGCCAGGATCGCCGCGACCTTGAGGATG
GCGAACCAGAATTCGAACTCGCCGAAGCTCTTCACTCCGAGCAGGTTGATCGCGGTGAAG
AACAGCATGAACGCCAACGCCGCCATCGGTACCGGTATCGCCGGCCAGACCGTGGCCAGC
AGCCCGGCCGCACCCACTGCTTCGGCGGCGATCACGATCACCAGCTGCACCCACCACAGC
CAGCCCACGGTGGCACCGGCGGTAGCGCCCATGGCGTCGGCTGCATACACCGAGAACGCG
CCGCTGGTCGGTTTGGCCGCCGCCATCTCGCCCAGAGCGTTCATCACGATGATCACCAGC
GCTCCGGCGACCAGATACGACACCAGGACCGCCGGACCGGCCGCCTGCACACCCACGCCC
GAGCCGAGGAACAGCCCGGCGCCGATGGCGCTGCCCAGGCCCATCATGATCAGCTGGCGG
GGCTTGAGCGAATGTCCGAGGCGGGACGGCGAAGCGGTCGGAATCGAGTTGGGCATCGGC
GGGGCTGGCGGCGGGCTACAGGGGCGACACCTTACCCTGTCCCGTGCCCACGGGGATAGG
CACAGCGCAGCAGGCCGCTCAGGCCAGCGCCGGCTCGCCGACGTTCCCACCGATACGGGC
ACGATAGGCACGCGGCGAGAAACCGGTTTCAGCCTTGAACTTGCGGGTGAAGGCACTCTG
GTCGCTGAAACCGCAGGCCTGGCCGATGCAGGCGATGCTGTCGTCGCCATGCAGCAGATG
CATGGCCATCTGGATCCGCAGCCGGGTCAGCACCTGCTGCGGGGTCATCTGGAACACCTT
GCGGAAGCTGCGCTCCAGCTTGGACAGCGAAAAGCCGGTGATGTCCAGCAGGGTCTGCAT
GCGCACGTTCTCGGCGTAGTGCGCGTTGAGGTGGGCCAGCGCCAGCCGCAGCTGCTCGTA
CTGGGTGCCGAGGCTGTCCTTCTGGCCAAGGTCGCGGGAAATGCCGATCAGGCCCTCGAT
GGCCCCGTCGACCACCAGCGGGCGCTTGCAGGTCAGGCACCAGCCCGGTTCGCGGTTGGC
GAACAGGTGCAGCTCCATCAGGTTCTCGATCACCTCACCGGACAGCACGCGGGCGTCCTG
GTCAACGTAGTCCGCACTGAGGCCGGTCGGGTAGATTTCGGCCGCCGTACGCCCGATCAC
GTCCTTGCGCGCGCGCAGACCCAGCCGCCGCAGCATGGTCTGGTTGACGTGGGTGTAACG
CCCCTGGCGGTCCTTGATGAAGAACAGCACATCCGGGATGGCGTCGAACAGGGCTTCGAT
GTCGGCGGGCTCGACTCGCATGCGGCAAGCATACCCGAGCCTGCTTTTGCCCGTACGTTC
ACCTTTGCCGGACCGTGGTTTAACGGGGCTGGTTCCAGTGTCGTGGTTCCTTTTGATGAT
CCGGAGCCAACGTCCATGGCCGCCAGCAAGCCGACCGGCAAGCGCGCAACCGTCCCTGCC
GAAAGCCACCGCCGGGGCGATGGCGATGAACTGCACCAGCAGGCCGGGGGCAGCCATCCG
GCAATGACCACCGACCAGGGCATTCCGGTGGCGGACAACCAGAACTCCCTGCGGCAGGGA
CCTCGGGGGCCCACGCTGCTGGAGGACTTCATCCTGCGCGAGAAGATCACCCACTTCGAT
CACGAACGCATTCCCGAGCGCATCGTGCACGCACGTGGCAGCGCAGCACACGGCTACTTC
GAGCTGACCCGATCACTGGCAGCCCATACCCGCGCGCGCATCCTGACCGAGGTCGGCGTG
AAGACGCCGGTATTCACCCGCTTCTCGACCGTGGCCGGTGGCGCAGGCTCGGTGGATACC
CCGCGCGACGTGCGCGGCTTTGCGGTCAAGTTCTACACCAAGGAGGGCAACTGGGATCTG
GTCGGCAACAACATCCCGGTGTTCTTCATCCAGGACGCGATGAAGTTTCCGGACCTGGTG
CACGCAGTGAAGATGGAGCCGGACCGCGCCTTCCCGCAGGCCGCGTCGGCCCATGACACG
TTCTGGGACTTCATTTCGCTGATGCCCGAATCGATGCACATGATCATGTGGGCGATGAGC
GACCGCGCCATCCCGCGTTCGCTGCGGATGATCGAAGGCTTCGGCGTGCACAGCTTCCGC
CTGCTGAACGAGGCTGGCGAGTCGACGTTCGTCAAGTTCCACTGGCGGCCCAAGCTGGGC
ATTCAGTCCACGGTCTGGGACGAAGCGTTGAAACTGCAATCGGCCGACAATGACTTCCAT
CGCCGCGACCTGTTCGAGGCCATCCAGCGCGGCGACTTTCCCGAATGGGAGCTGGCGGTG
CAGCTGTTCACCGAAGAAGACGCCGACGCATTCCCGTTCGACCACCTGGATCCGACCAAG
ATCATTCCCGAATCGCTGGTGCCGTTGCAGGTGATCGGGCGCATGGTACTGGACCGCTGG
CCCGACAACTTCTTCGCAGAGACCGAGCAGGTGGCGTTCTGCCCGGCCAACGTGCCGCCC
GGCATCGACTTCAGCAACGACCCGCTGCTGCAGGGCCGCCTGTTCTCCTACCTGGACACC
CAGCTGCTGCGCCTGGGCGGCCCGAACTTCCACCAGATCCCGGTGAATGCACCGAAGTGC
CCGTTTGCCAATCATCAGCGCGACGGCCACATGCAGATGCAGGTGCCCAAGGGCCGCGTC
GCCTACGATCCCAGCTCGCTGCAGGACGACACCCCGCGCGAGACGCCTGCCGGATTCCGC
AGCCATGCCAGCGCCGACGATGGCCGCAAGGGCCGCACCCGCGCGGAGAGTTTCGCCGAC
CACTACAGCCAGGCCCGGATGTTCTTCCGCAGCCTGGAAAAGCCGGAGCAGGCGCACCTG
GCATCGGCGCTGGTGTTCGAGCTGTCCAAGGTGGAAACGCTGAAGGTGCGGGTGCGCACC
GTCAGCCACCTGCGCAACATCGATGACGCGCTGGCGCAGCGCGTGGCCGATGGCCTGGCC
CTGCCTGCGCTGCCCGACCCGGCCCCAACCGCCACGCCGGTGCGGGACATGCCGCCCGCT
CCCGAGGTGCGCGTGATCGGGCGTAACAAGCCCACCCTGCAGGGTCGCTGCATCGGCATC
CTGTTCGACGAAGGCTCCGACGCGCGCGTGATTGCCAGCCTGAGCAAGGCCGTCCGGAAG
GCAGGTGCAGACGTGAAGCTGGTCGCGCCAAAAGTGGGAGGCGCCACGCTGAGCGATGGC
GCATTGCAGGCGGCAGATGGGCAGCTGGCGGGCACCCCGTCAGCCGTGTTCGATGCAGTA
GCCGTGGTGCTCAGCCTTGAAGCCGCGAAGGCCTTGTCGAAAGAGAGTGCAGCCGTCGAA
TTCGTCAGCCAGGCGTGGGCACACCTGAAGGCCATCGCCAGCGACGCGGGCGGCCAGGTG
CTGCTGAAGGCGGCGCGCGTCGGCAACGACCCCGGCATCGTCGAAGCAGAAGACGCCAAG
GCATTCCTGGCGGCGGCCGCCACCCGCCAGTGGGCGCGCGAGCCCAAGCTGCGCCTGCTG
GCCTGACCACAACGACAGGAGAATCGTCATGCCCCGTGGTGACAAATCCGCATACACCGA
AAAGCAGAAGCGCCAGGCCGAGCACATCGAGGAAAGCGAACGTGATCGCGGCGCGAGTGA
AGGCACCGCCGAGCGCATTGCCTGGGCCACCGTGAACAAGCAGGACGGCGGCGGCAAGCG
CGCCGGCAGTGCCCGCAAGGGCGCGAAGAAGGCGACCAGCAAGAAGGCTGCCAAGAAGGC
GCCTGCCAGGAAATCGGCCACAAAGAAGGCCGCAACCAAGAGGACGGCGGCGAAGAAGGC
ACCTGCGAAGAAGGCGGTGGCGAAGAAGGCACCGGCTCGCAAGACCGCGACAAAGAAGGC
CGCAAAGAAGACGGCGAAGAAGGCAGCGGTAAAGAAGGCGGGTACGGCCGCCGCGCGGAG
CGCCGCCGCGAAGAAGGCAGCCAAGACGCGGGCCGCGAAGAAGACCGTGCGCAAGGCGGC
GGCGAAGAAAGCCGCGCGCACGCGTGCACGCGGCTGAGTCTTCGATCAGGAGGGGAGCGC
CCTCATCCATGCGGCAACTTCGGCTGCGGCTGCCTCGGCACGGGCCTGCAGCAGTAGATG
CGGCCCTTCCAGCGATACGTGCCGGGCATCGGGCAACAAGACCTGCAGCTCGGCCACGCT
GGGCGGCCACAACAGGTGGTCCTGTCGTGCATGCAGGCATAACGTCGGCAGCGTGAGCTT
CGGCAACTGCGCGCGGACATCGATCTGCAGTGTCGCCGCAGCGCGCTGCCGCAGGATCGC
GGTCGGTACCGCAGCGATCGCATGTCGCAGCTCGCGAAGGTTCATGCGTGTCCGCCAATG
CCCCAGCAGAAGCCGGGCCAGCAACGCCAGCGGCGGCGGTGGCCATGCAGGGGCAAGCAA
GCGTGCGCTCGCCGCTGGCAGCGGCACCGGTCGCCGCGCGAAGGTCGTACTCAGTATCAA
TCCGCGCAACCCCGGCGGTGAAGCCACCGCCAGTTCAATAGCCAGCGGCCCGGCAAACGA
TTCAGCCAGCAGCACAAAGGGAGAGATGGGAAGCTGCGGGCGCAGGATCGACGCCAATGT
AACGTAGTCCTGTGGCCCGTGCATGGGCAGCGGCAGCACCTGCACGGTAACCCCCTGGTC
CTGCATCGCTTCCACGAAGCATGTCGACAGCAGGCCGCTGCCATCCAGCCCGGGCAGCAT
CACGATCGGGAGCATCACGGCGTTCATCACATTGCTCACTTCTCAGGTCCCTTCGCACGA
CTCGCTGCCGCGCAGCTTCGCTTATCGGCTCGACCCAGGGAAGTGCACGCCGCTGGTCGC
GGCGCTACCCTGATGGCCCCGGACAGACGAGGAAGGCGGCATGCGCAAGCCACGCTGGCT
CAGCTGGACCGGCATTGCCCTATGCGCGCTCTATCTCGCGCTGACCACCTGGCTGGTGCT
CGATGCCCGGTCCAACAGCGACCCCAAGAGCGCCTACATCCTCATGCAACTGCCGGTGAT
GCTGCAGACCGCAGCACTCAACGTCATCGGCGTGGGACGCTGGCTTTCCGGAATGACCTG
GATCACCGTCTACCTTCTGGTAATTCCTCCCACGCTTGGCGTGCTGTACGTGCTTGGGGC
CATGCTCGGCAGCGTCCTGGAGCAATGAGGGCGATCCTCCCTGCTGCCTGAGCGGGCAAT
GCAAATACGGCCGCTCAAGGCGGCCGTATTCCTGTCACGGGGTCAGCAGCCTGCTCAGGC
TGCACGGCGCGGCACGGCCGAAGCCACTGCGCCTTCCACCTTGAATACCGCTACCGACGT
GGTCAGCGCATGCGCCTGTTCTTCCAGCGCGCGGCTCGCCGCAGTGGCTTCTTCCACCAG
GGCCGCGTTCTGCTGCGTCACCTGGTCCATCTGCACCACCACCTGGTTGACCTGCTCGAT
GCCGGCGGCCTGTTCCTTGCTGGCCGCTGCGATGTCGCTCATCAGCTGGGTGGTGCGCGA
ACTGGCCTGGGCGACGCGTGCGATCGCTGCTTCCGATTCAACGGTCACCGCCAGGCCACT
CTTCACCTTGGCAGCGGCGTCTTCGATCAGCTCCTTGATTTCCTTGGCGGCGACGCCGGC
ACGCTGCGCGAGCGTTCGTACTTCGCTGGCGACCACGGCAAAACCACGGCCCTGCTCGCC
CGCGCGCGCGGCTTCCACCGCAGCGTTCAGCGCCAGGATGTTGGTCTGGAACGCGATGCC
GTCGATAACGGTGGAGATTTCCGAGATGCGTGCCGAGGAATGATCGATCTCACCCATCAC
CGAGGCCATCTGCGCCATCGCCTGCTCGGTCTCGCGTACGGCGGCACCGGCGGCATGCGC
TTCGCTGTCGGCCTGACGCGCCAGCTCGGCGTTCTGGCGCACGGTGGAGGTCAGCTCCTC
CATCGACGCGGCAGCTTCCTCCAGGTTGGCCGCCTGCTGCTCCGTGCGGCGCGACAGGTC
GTTGTTGCCGGCGGCCAGTTCCTGGGCCGCGTTGTTGATGCTGTCGGCAGCCACCTGGAT
GCCCCGCACAATGCCCGTCAGCTGCGCGGTGGTGGTATTGGCGTCGTCGCGCATGCGTGC
GAACACGCCGTCGTACTCACCGTCCATGCGTGCGGTCAGGTCACCGTGCGAGATCGCGCG
CAGCACGTCGGAAACATCGGCAATGCTGGCCTGCGAACTGGCCATCATGCCGTTGAGGTG
TTCGACCATCGCCTTGAACTGATACTGGAACGCAGCAGCATCGCCACGCATGCTGAAGTC
GCCGGCGCGAGCCGCACGGGCCAGTTCATCGATCTGCGCGTTGATCGCCATCAGGCTCTG
CTTTACCGCGGCCAGAGTGCGGGTCAGCGTGCCCTTCTCGCCCGGGTAGTCCGGCAGGTC
ACGGCTGAGGTCGCCGATCGCGTAACGCTGCATCACTTCGGCCATCAGCAGCTCCACCTG
CACGTGCGATTCGACCAGGCTGTTGGTGGCCTGCACCATGCGGCCGAAATCACCGGGGAA
GGCACTGTCGTCCATGCGATAGCGGATCGCACCCGCTTCGTGCTGCTCAGCCATCTGCAG
CTGCGCGCCGATCGCCGCCTGCACGCTCTGCCGCACGCTGGCCATGGCCTCGCCCAGCTG
GGTCAGCTCATCCCGGCCACCGAGGCGGAACTCCTGGTCCAGCTGGCCCTTGGACAGCCG
CTCGGCCAGGTTCACCGCGCGCGCCAGCGGGCCGGTCAGGCTGCGGCCAATCATCACCGA
AGCGCCGATGCCGGCAAGCAGCGCGACGCCGCCCAGCACCAGCAGCTGCAGCAGGCTGCG
TTCGCCCAGGCGGATCGCTTCGGCGGCAGCCTCACGGCTTTCCTTCTCCTCGAAGTCCAC
GCCATCGGACAGCGCCTTGTTCCAGCCGTTGGCCGCTTCCTGCACCGGGCCCAGGGTCAG
CGCCACGGCGCCAGGGTAATCACCCTGCTCCATCAGTTCGCTGGTCTGCTTGTTGAGCGG
GCGCGCAACGGCACGCTTGGCCGCGATGGTTTCCGCGATGGTCTTGCCCTGGGCATCGCT
GGGCAGCGCCTGGTAGGCGGTCCAGCTGGCCTCATAGCGCTTGACCAGGTCGGCGATGCG
CTTCTCGTCGCTGCCGCGGTCTTCGCCCTGACGGATCAGCATTTCGCGGCGCACGACCAT
CATCTGGTTGTTGGCATCGAGCATCTGCGACAGCAGGCGCACCTTGGCCACGCTGACGTC
GACCACCTGCTGCATCGCGCGCTTCTGCACGACACTGGCAGTGGCGCCGGTGGCCACCAC
GGCGGCGACCAGCAGCAGCAACAGGCCAAAGCCCAGCCCAAGACGCCAAGCAACCCTGAC
GTTCCTCAAGTAGTTCATGGGGGTATCCAATACGGGGGGATGTGGCCTTATCGGCGGCCT
CATGCTGGGTCTTGACCCGTAAATTCTGAACGCTTCGGGCGCGATTCACATTTGCATCGC
CATTGCCAGCAACGAATGCGCAGCATCTCCGTAGGCGGTCTGATCCACGCAGTTGTTGCC
GTTATGCTGGGCCACCGCTGATCTGCAAGATGCCAGACCTCGGCCACCCTCGCCATCGTA
CAAGGACGACCATGAGGCATTATCTCAGTGCACTTCCGCTCCTGCTTGCCTGCATGACAA
GCCCACAGTCCGCGCACGCCCAGGACGCATACACCGGAAGCAACTTCAAGTTCCTCTACG
CGTACAACATCATCGGCAATGCTGACCCCGCAGTCCGCTCCCAGCTGACCGAGCTGCACA
ATGCCGGCGCGAATGTGATTCCCGTGACAGGATGGAATACGGGTGAACTCAGCTCCCGTT
TGCAGGCGCTGCGGCAGGACCCGCTGTTATCCAGATTCAAAGTGCTGCTCCAGTTCAACG
GACCCGTTCACGACGCCTGGTACGCAGATCCCGGCAGTGCCTGCTCTCCTGGCAACGAGC
GTCTACCAGACTGGCTTCAACAGGAGCTTGACGCTGTTGCTGCACTTGCCCTGCAGAACT
CAGACATCGTAGTTGGTTACTACACTTTTGACGAACCAGCTCTGCCACAGACACCACAGA
ACCTTGGTATCTGCAAGCGCTTCCAGGAACTGGTCTACGAAAGGCTTCGGCAAGCGGATC
CCGATGCATCCGCGCGCCCGGTGATCATCGCCAATCTGATGGGCACGTTGAGCGATGTCC
AGATCCAGTACGCAATGAGCCCACACGCACAGGATGTCGTCTTCGTTGACCAGTATCAGA
ACACCGTCAACGAACAGGTCGCTCAGTACCACAAATGGAAACGGCACGGATTGCTGGGAG
GTGGAATGGTTCCGGTCCTTCCTGCTTTCAACTACACCAGCTGCAATGACCCCGGACTGC
GCACCAGCTTCCGGGTGAAACTCGAAGCTTCATTGCAAGCCGTGTATGGAGCGGACCGCC
CTCGCAACCTAGGCAGCGCCTACTTTGCGTTCTGGCCGGGTGCACGCCCTGATTTTCAGT
TCGACGGGCAGAACTGCCCTGCCATCTTCAACTCAATGATCGATGACCTCACGCATCAAC
CGGACCTTCAGGTCACGCGGATCGACACGATTCCAAGCCAGTTCCGGGCAGGGGAGCCAG
TCCGTTTCCGGGCAACCATCCGAAATGCCGGCAATGCTCCGTCTCCCATGAATCACCACA
GTGTCCTCGTCCATGAGGAGGGACAGTGTTTCGAGGGAGGATGCCAATGGGGAATCTTGA
CCATCAGTCTGGCCCCTGGTCAACAGGCCACCATAGATCTGAACCAGGGACCCAGCTGGA
CACCTTCGGCAGGGCTGCATGCGATGACCGTGTTGGCTGATGACGCGGACCGCATCAAGG
AACTCGACGAACACAACAACGAGTTGACCCGGGAAATCATGGTGGGGGATCTGCCCGATC
TGCAGCCATACCTGATCGAAACGATTCCAGCCAGTTTCAAGCCAGGCGATGCAGTGACAT
TCCGCACGGCGGTAACCAACCGCGGATCAATGCCCGCACCTGCGGGTTGGCTCGGAGCGG
TCTATCTGGTAAACGGCGCGTGCCCAGCCAGTGGCTGCCCCTGGAGTGGCCTGACAACGG
CCTTGGCGCCGGGCGAATCCGTATGGTTGAGCCCCGCAGGCCCCGTTTGGCCAGCTGCGG
GTGGCCAGCAACAGATCACCTCCATTGTTGACGACCAAGGGCTGATCCAGGAGTCGAATG
AGGGCAACAACCAGCTGGCTCGAATCATCCAGGTCTCGGACAAGCCAGACCTTCGGATCA
CCAGCGCCCATTCACGGCCGCTGCGTCCGAAATCCGGCGATGCAACCTCGTTCACCGCAA
CCATCGAGAATGTCGGCTCGGTCGCCGCCAGCGCGCCTTGGATTGGGCTGATGGCCATGA
AGAACGGGCAGTGTTTCATTGAAGGTTGCGTATGGGGCGGCCTCCAGAACTACACCCTGG
CACCCGGCGCCAGCGTCAATGTCAGGACTTACAACGACGTCTGGCGCCCGACCCCAGGGG
TGCACTCCATCCAGCTGCTGGTTGACGATCAGAACACCGTGAGCGAGTCACGGGAGGACA
ACAACAGCATCGACATCATGGTTACTGTGGATTGAACATCAGGGCAGGCGGCGACGGATC
CGTGGTCGCCTGCCCTCGTTGCTTTCCATGTGCAGACGCGGCCCCACAAGGGATGGTCAC
GTTGGCACCACTCATCCCGGCGTCAGATTCTTTTCACATCAGTCCTGCATTGCGCACAGG
CATGGTAGTTCCGTGAATGCCGGAGATGCCCATGCGTGTACCCCATCCTGTACTGTTCGT
CCTGTCGCTACTGATATCACCCGCCTTCGCGCAGCCCCCTGCGCCCAACCTGCCCGCCCC
CATTGCCGAGAAGGCCGGCCCGGACACCGCAGTGCGCTCCGCACTGCATGCCCAGGTGCT
GCTGGATCGCGCGAATTTCTCGCCTGGCCAGATCGATGGCGAAGTGGGCAGCAACCAGCG
ACGCGCGGTGGCGGGCTTCCAGGCCGCGCATGGGCTGACCGCGACGGGTGAGCTGGACGA
CGCCACCTGGAAGGCTCTGCAGGCTGATACGGTGGGGCCGCTGGCCAGCTACACGCTGAC
TGCCGAGGATGTTGCCGGCCCGTTCCAGGCCACACCGAAAGGACCTGCCGCACAGGCCAA
ACTGAAATCGCTGGGTTTCAGCAGCGTGGAAGAAGCCCTGGGCGAGCGCTTCCACGCCTC
GCCGGAGTTGCTGAAGGTGCTCAATCCCGGCGTGGATCTGAGCAAGGCTGGCAGCCGCAT
CCAAGTGCCCAACATCGCACCAGCGGCATTGCCGAAGGCGGCGAAGATCGTGGTCGACAA
ATCCGACTCCACCCTGCAGTTGCTGGATGCGCAGGGCAAGCTGATCGCGCAGGTGCCGGT
GTCGTCGGGCAGCCAGCACGACCCGTTGCCGATCGGCGAATGGAAGATCCTGGGCGTGTA
TCGCGACCCGCCGTTCCACTACAACCCGAAGTTGTTCTGGGATGCGCGCAAGGGCGAAAA
GAAGGCGACGCTGCCGCCGGGCCCGAACAATCCGGTCGGCCGGGTCTGGATCGACCTGTC
CAAGCCACACTACGGCCTGCATGGCACGCCCGAACCCAGCCACGTGGGCAAGACCGAATC
GCATGGCTGCGTACGCATGACCAACTGGGATGCGGTGCGTGTGGCCGACGCAGTGGATAC
CTCGGTACCCGTGGTGATGCAGGAGTGAACCGATGCGTCTTTCGCAGCTGATCGTGCTGG
GCGTGCTGCTGGGCGTGGGAGCAGGCTGGTGGCTGCACCACGATGCGGGTGAGCCGGTGG
CGGTTTCCCCGCCCGCAGTGCAACCAGCGGTCGCTGCGGTTGCAATGCCGCGCGTAGGCG
CTCCGGCTCCCACGGCCTTGTCGCCGTCCAGCGCCACTGATGCACCGTCCGGCCTGCTGC
TGCCGGTGCAGGGCATCCTGGCCTCGCAGCTGCGCGATACCTTCACCGATGCACGCAGCG
AAGGCCGCGCGCACGATGCCATCGACATCCTGGCCGATGCCGGTACTCCGGTACTCGCGG
TGGCTGATGGCACGGTGGAAAAACTGTTCGACAGCGAACGCGGCGGACTGACGATCTACC
AGTTCGAGCCCAGCGGACGCTGGTGCTACTACTACGCGCACCTGCAGCGCTATGCCGATG
GCCTGGCCGAGAAACAGGCGATCAAGCGCGGGGATGTGATCGGCTACGTCGGCAGCACCG
GCAATGCCAGCGCCGAGGCCCCGCACCTGCACTTCGAAGTGCATGTGTTGGGGCCGGAGA
AGCAGTGGTGGAAGGGAGAGTCGATCAATCCCTATCCCTTGCTGAAGTCGGCGGCACCGA
TGCCCGGCGCTGCTGGCGCCGCAACGCCACAGTGAAGACAGTCAACGCAGCCCCCGGAAT
CAGCAGGAACAGCGCCGCCATCTTCCAGAAAAAGAACGGCCACAGCCAGAGGTAGTCCAG
GTCGGTCAGCTTCAGCAGACCCAGCGGCGGCTGCAGCTCGATGTCTGCAGTGCGTCCCGC
CAGCGCCGGATCCACCTCCAGCACGGTTACCCGCAGCCATGAGCGGCCGCGTGGCAATGC
GTCGCCGCGACCGTAACCAAAGTAGGAGGCCATGAGGCCGCTGGACTCAACCGATACCAG
CGCGCGGTCGATGCCCTGCCCGGCCACTCCTCAACGCTTCCCTGCGCGGAAGTCTCCATG
ATCGGTCGGAGTTTCGATGCGCAGCAGCACTTCAGGGTCAGCCTCTGTACCGTCCGCGGC
ATAGCGCAGGCGCAGCCGAAGCTGGTCATCGATGAGGCGGTAGACGGTGATCTGGGCGGT
TGCGCCAGGGCGCAGCACCAGCGGCACCGTCTGCGTGCGCGAAGCCAGGGCATTGGCGGC
TGCACCCAGCACAAGTACCAGGCCGGCCATGCACCACAGGCTCCACGACACCCACAGGGT
GACCCGCACTACCGTCCCGCCTTTCACGCTGACATCCTGGTCATCGCGTCGCTTCCCCGC
TGGCCTGGCCACACAGTAACGAAAAAGCCCCGCGTGCGCGGGGCTTTTCCTGTCACCAAC
GCCGGGCATGGCCCGGCGCCACCTCAGGCGAACGGATCCTGCAGGACCATGGTGTGGTCG
CGGTCCGGGCCGGTGGAGACGATGCTGATCGGGCAGCCGGCCAGCTCTTCCAGCGAACGC
AGGTAGGCGCGTGCGGCCGGCGGCAGGTCGTCCCACTGGGTGATGCCGTGGGTGTTCTCG
CTCCAGCCCGGGAACTCCAGATACACCGGGGTGCATTCTTCCCAGCCCTGCGCGTCCAGC
GGCGCGTACTCGGTGCGCTTGCCGTTGTATTCGTAGGCGATGCAGACCTTCAGCTTTTCC
ATGCCATCGAGCACGTCCAGCTTGGTGATGCACAGGCCGCTGATGCCGTTGATGGCCACG
GCGCGCTTCAGCGCGACGATGTCCATCCAGCCACAACGACGCGGACGGCCGGTCGACGCA
CCGTACTCGGCGCCGCGGTCACGAATGCCCTGGCCGACTTCGTCGTCCAGCTCGGTCGGG
AACGGGCCACCGCCTACGCGGGTGGCGTAGGCCTTGGCGATGCCCAGCACGTAGTCGATC
GAATCAGCGCCGACGCCGGAACCGGCCAGCGCACCACCGACGGTGGTGTTGGAGCTGGTG
ACGTACGGGTAGGTGCCGTGGTCGATGTCCAGCAGCGCACCCTGCGCACCTTCGAACAGC
ACGCGCTTACCCTGCTTGCGCAGGTCGTGCAGGATGCCGGCCACGTCGGACTTCATCGGC
TGCACGTATTCGCCGAAGGCCAGTGCTTCGTCGAAGGTCTTCTGGAAGTCGACCGCATCG
GTGTTCAGATACTTGGTCAGCACGAAGTTGTGGTAATCCAGCGCGGTGCGCAGCAGTTCT
TCCAGCTGCTTCGGGTAGTGCAGGTCGGCGATGCGGATGCCGCGACGCGCCACCTTGTCT
TCGTAGGCCGGGCCGATGCCGCGGCCGGTGGTGCCGATCGCCTTGCCACCGGCTGCGCGC
TCGCGCGCCTGGTCCAGGGCGATGTGGTACGGCATGATCAGCGGCGCGGCCGGGGAGATC
TTCAGGCGCGAACGCACTTCCACGCCGGAGGCTTCCAGCTCGGCGATTTCCTTCTGCAGC
GCGGCCGGCGAGATCACCACGCCGTTGCCGATCAGGCACAGCGCATCGTCACGCAGGATG
CCCGACGGGATCAGGTGCAGGACGGTCTTCTTACCGTTGATGACCAGGGTGTGGCCGGCA
TTGTGGCCGCCCTGGAAGCGCACGACGGCGCCGATTTCCTCAGTGAGCAGATCGACGATC
TTGCCCTTGCCTTCATCGCCCCACTGGGCACCCAACACTACGACAGACTGACCCATGACG
GGCTCCTCGGTTTGTTGCGGCCATCGGGGCCGCGGACGGGTAAACCGTGGCGGGGCTGGC
CAGCACCTGGAGGGCGGCTCCAAACGGGGAGCGGCCGGCGATGGAGGGCCCAGACACGGA
AAAAGCCGAACGGGGAGGCCCGTCCGGCTTTTGTGCATTATCCGGGTTTACGGGGTCCGC
TGCCACCTTTCCGACGGACGGCTTCACCGGCCGGTCAGCCGCCCCGCCCGGTCGTGCCGG
CCGCTGGCCGGCAATGCCAACCAAGGTTGGCATCTACCAGAGCCTGGCCACGCAGGTGCA
GGTCGGTCAGCTGCCCCGCCCGGTCGTGCCGGCGGCTGGCCGGCAATGCCAACCAAGGTT
GGCATCTACCAGAGCCGGGCCACGCAGGTGCAGGTCGGTCAGCCGCCCCGCCCGGTCGTG
CCGGCCGCTGGCCGGCAATGCCAACCAAGGTTGGCAGCTACCAAGGCCAGGCCACGCCCG
TAGACGCAGGCGGCCGCGCCGGGGCGTCTAGTGCCGCACCCACCACAGCAGGCTCAGGCC
GGCCAGCAGCACCAGTCCGCCGAAGCTGCGCAGGGCCGGGCTGGGCAGGTCCAGCAGGCG
TTCGGCCATGCGCTTCCAGGCGAACGGCGCGACGAACAGGAACAGGCCTTCCAGCACCGC
GACCAGGCAGACGGCGGCGAACAGATCTTTCATCGGGAACTCCGGAAAAAGCACGGGGCC
CGGCAGTTGGCCGGGCCCCGTGGGGTAATGCCCTGCGAGCTCAGCGGTCGTTCTTCAGGT
ACTGCAGGAACGGGTCGTTCTTGTCGAGCACGATCACGCCGTTGCCGTCGGTCATGGAGC
CGCGGTACGCCTCCAGGCTACGGTAGAACGCGTAGAACGATGGGTCAGCCGAACCGGCCT
TGCCGTAGATGCGGGTGGCTTCCGCATCACCTTCACCGCGCAGGCGCTGTGCATCGCGCT
CGGCCTCGGCGATCAGCACGGTGCTGTCACGGTCGGCCTGGGCGCGGATGGTCAGCGACT
GTTCCTCGCCTTCCGCGCGCAGCTTGGCGGCTTCCTGCTTGCGCTGGGCGCGCATGCGCT
CGTACACATCGTTGATCACCTGGCTGTCGGTGGGCAGGTCCACCTGCTTGATGCGCAGGT
CGATCATCTGCATGCCCAGGCCGGCCACGGCCTCGTTGATTCCCTTCAACTGCTCGGCGA
TCAGCTCACTGCGGTCGCCGGACACCAGCTGCTGCAGGGTGCGCGAGTTGATCTGGTTAC
GCAGCGAATCGGTGATGATCGGCGCCAGGCGGGCGTTGGCCACGCGCGGGTCGCCGCCGG
TGGCACGGAAGTAGTCACCCACGTTGGAGATGTAGCCGATGGCGAAGAAGTCGACGCTGA
CGTCCTTCTGCTCGGCGGTGAAGTAGCGCGCCGGCGCGGTGTCGAGCACCTGGAAGCGGC
GGTCGAAGACCTTCACCGTTTCCACCACCGGCACCTTGAAGTGCAGGCCTGGCTTGATGT
CCGACCGCACCACCTTGCCCAGGTTCAGCACCATGGCGGTCTGGTCCTCACGGACCACAT
ACACCGAGCCGAGCAGGCCCAGCACCACCGCCACGATCACGGCGATCCAGATAGGACTCT
TCATCGGCTGCCCTCCTCACGGCCGCTCGGTCGCCCGGTCGGGCGGCCCACCGGCCGGCC
CGGATCACGGGAAGCTTCCACCGCTGCGCCCGGCAGCGACGGCATGACCACGTCCGGGTT
TGCCACTGCGGCCGGGGCCGACGTGGTGGGACGGGTGTCGCCGGTCATCGGCACGTAGAT
CAGCTGGCGGCCATCGCCGCCGATCACCTTGCGGTTCTCGCTCAGCACCTGCTGCACGGT
CTCCAGCCACAGGCGCTTGCGGGTCACTTCCGGCGCGTCCTTGTACTGGGCCTGCAACAG
GCTGAAGCGCTGCGCGTCACCCTCGGCCTTGGACACCACCGCCTGCTTGTAGCCTTCGGC
GGTGGTACGGGCGCGCGAGGCCTGGCCTCGGGCTTCCGGCACGACCTTGGCGGCGTAGGC
CTGGGCTTCGTTGATCAGGCGTTCCTTGACCTGCTGGGCACCATTGACCTCGTCGAAGGC
CGGCTTCACTTCCTCCGGCGGACGGGCGTCCTGCAGGGTCAGGCCGGTCACGGTCAGGCC
GGTCTTGAACGCCTTCAGCAGCGCCTGCAGGCGCTCCTCGGCGGCCACGGCCAGCGGGCC
ACGGTTGTTCAGCACGGCATTGAGGTCGGCGCGGCCGACTTCCTCGCGCACCGCGCTCTG
CGCCGACTGCTCCAGCACCTGGTTGGCATCGACCGTGCCGAACAGGTACTGCTGCGGATC
GTCGATGCGGTACTGGACGTTCAGCGAGACGTTGACGATGTTCTCGTCACGGGTCAGGAC
CGGCACCTGGATCGAGAAGGTCTTGATCTCGGTGGCGTTGACCTTGGTGACCGACTCGAT
CGGCCACGGCAGCTTGAAGTTCGGGCCGGGCTGCAGGATGCGCGAGAACTGGCCGAAGCG
CAGGACCACGCCACGCTGCTGCTCACCGATCAGCTGGAAGCTGGAGAACAGCACCAGCAG
CACCACGGCCGCCACCACCCAACGCACGATGCCGCCGTCGAACAGGTCCTTCAGCGGCCC
GGGCAGTCCGCCCCAGCCACCACCATTGCCACCGCCGCGCGACCCGAACGGCCCGCGTCG
ATTGTCCTCGGGGCCTTGTCCGCCCTTGTTGCCGCCGGGTGTATTCCAGGCCATGCACGC
TCCATCAAGATGTGGGCTGCGGCGCGGGCCCTTCCCGCGGCGCCAGCCGTGAAACCATTA
CCGATCATACAAGATGGGGCGGATCGGCAGGATCGAAAGGGCGACGACGGGGTAAGGTGG
CGTTTTCCTCGAAGTCAGGCAACGCCGATGGCCCCCACCACCCCGTTCACCGCCTTCCGC
ATCGAAAACGACGACGCCGGCTATCGCAGCGGCCTGACCCGGCTCGGTGTCGACGACCTC
AACCCCGGGCAGGTGCTGATCCGCGCCCACTGGTCCTCGGTCAACTACAAGGATGCCCTG
GCCGGCACCGGCAAGGGGAAGATCCTGCGCCGCTTCCCGCTGGTCGGCGGCATCGACGTG
GCCGGCACCGTGGTCGCCAGCACCGACCCGGCCTGGCGTGAAGGCGACGCGGTGCTGGCC
ACCGGCTGCGGCCTCAGCGAGACCCGTGACGGCGGCTACAGCCAGTATGTGCGGCTGGAG
TCGCGTGCGGTGATTGCACAGCCGGCCGGGCTGAGCCCGCGCGAGGCGATGGTGCTGGGC
ACCGCCGGCTTCACGGCGGCGCTGGCGCTGCTGCGCATGCAGGACAACCGCCAGACCCCG
GAGCTCGGCCCGCTGGCGGTCACCGGCGCCAGCGGCGGCGTCGGTGCGCTGGCGCTGTCG
ATCTTCAGCCGTGCCGGCTACACCGTGCACGCGGTCAGTGGCAAGCCGGACCAGACCGAC
TTCCTGCGCGACATCGGTGCCAGCGAGGTGCTGCCGCGCGAGGCGCTGGCCGACACCGGC
CCGCTGCAGTCGGCGCGCTTCGGCGGGGGCCTGGACAATGCCGGCGGCGCCATGCTCGCC
AGCCTGCTGGCGCAGACCGTGCCCTACGGCAGCGTGGTCAGCGCCGGCCTGGCGGCCAGC
CCGACGCTGGACATGACGGTGATGCCCTTCATCCTGCGCGGTGTGTCGCTGCTCGGCGTG
TCTTCGGCCAATGCGCCGCGCCGGCTGCGCGAAGAGGTGTGGTCGCGCCTGGGCGGTGAG
TGGAAGCCGCAGCACCTGGACCGCATCTGCACCGCCGAGGTCGGCCTTGATGGCCTCCGG
GCAGTGTTCGAGCGGATGCTGGCGGGTGGATCGCTGGGCCGCACGGTGGTGCGGATCGAC
TGAACGTCGCAGGCAGGCGACGGACGGCAGGTGCCCCCCTCCCGCCGGTAATGAGCCCGC
ACTACACTGCGGGCATTACATGGGGAACAACATGGCACGCATTCTGATCGTCGACGACTC
ACCGTCGCAGCTGTTGGGGATACAGCGCATCGTCGAGAAGCTCGGGCACCAGATCCTGAC
CGCCACCGATGGCGCCGCCGGGGTCGAAACCGCCAGGGCCGAGCTGCCCGACCTGGTCCT
GATGGACGTGGTGATGCCCAATCTCAACGGCTTCCAGGCCACCCGTACCCTCGCCCGCGA
CGAGGCGACCCGGCATATCCCGGTGATCCTGGTGACCACCAAGGACCAGGACACCGATCG
CATGTGGGGCATGCGCCAGGGCGCCAAGGCCTACATCACCAAGCCGTTCTCGGAAGACGA
GCTGTCCGAGGTGCTGGAGCGGGTGTTCGCCGGCCAGGGCTGAGACGCGCGTGGTCGTGC
CGGCCGCTGGCCGGCAACCACGCGTCACCGTCCCAGGTCATGAAATTGCCGGCCAGCGGC
CGGCACGACCGCAAGGCGTGCTCAGATCGACTCGCCGAAGGCCTTGGCCAGATTGCGGTA
GGCCTTCTTCTGCGCCTCGTCGGTCGCGGCCGGGGCCACGATCTCGATTTCAACGATCTG
GTCGCCGTCCGGGCTGCCCGGCAGGCCCCGGCCACGCAGGCGCAGTTTGCGGCCGGCATC
GGAGTCGGCGGGGATCTTCAGCTCCACCGCACCGCCCAGGGTCGGCACGCTGATGCTGGT
GCCCAACGCGGCCTGCCAGGGCGTGACCGGCAACGTATAGAGGATGTTGCGGCCATCGAC
CTCGAACTGCGGATGCGCGGCGTACTCCACTTCCAGCAGCAGGTTGCCGCCATGGTTGCC
CTGCCCTGCCAGGCGGATCACCTGGCCCGGACGGATGCCCTTGGGCACGCGCACGTCCAG
CTGCTTGCCGTTGACGGTGATGCGCAGGCTGTCGCCGCTGTAGGCCGCTTCCAGCGGGAC
CGACAGCTTGGCGCGGGTGTCGCGGTTGGGTGCGTGGCCCTGGCTGCTGAAGCCCGGGCC
CGGACCGGCACCGCCACGCTGGCGCGCGAACAGGCTTTCGAAGAAGTCGCTGAAGCCGCC
GTTGGGGCCACCACCGCCGAATACTTCCTCGAAATTGAAACCGCCGGCGCCGCCGTAGTT
CGGCGGCACGTTGAACTCCTCGCCCGGGCGATAGCCCTGCGCGCGCAGCTGGTCGTAGGC
TGCGCGCTTTTCCGGATCGCGCAGCGCCTCGTAGGCCTCGTTGACCGCCTTGAACTTGTC
TTCGGCCCCGGCCTCCTTGCTGACGTCCGGGTGGTACTTGCGTGCCAACCGGCGGTAGGC
GGTCTTGATCTCCGCCTCGCCCGCGCTCGGTTCCACCCCCAGGGTGGCGTAGTAATCCTT
GAATTCCATCCAGCTACCTCGATCTGCTTCGGCCGCGCCGGTGGCGCCGCCCCGGGTTCA
TTCTACGCGCCGGCGATGCTACGCCGCCCCTCGTGCGGCCCCGGTGAGGCCGACTGATCC
TGCGCAATGCCGCTGCCATCCCGATGCCCCAGGCTGTGGCTGGAAGCCCCCGCCGCAACG
CCTGAAGATGGGGCCTGCACACGGGTTTTCCAATGTCTTGACGCCCCTGTCCCATCCGGC
CCACTAGCCTGCCCCAGCAAGGAGTTCCCCATGACCATCCATGTCGGCGACCGCATTCCG
GAAGTGACCCTCAAGCGCATCCGCGAGGGCATCGAAACGCTTGATACGCATTCGCTGTTC
GACGCCCGCAAGGTCGTCCTGTTTGCGGTGCCCGGCGCGTTCACGCCCACCTGCTCGGCC
CGCCACCTGCCCGGCTACGTCGAGAAATTCGAGGCCTTCCGCCAGCGCGGCATCGATGTC
TACTGCATGGCGGTCAACGACCCGTTCGTGATGAAAGCCTGGGCAGCCGACCAGAAGGTG
CCCGACGGCCTGCTGATGCTGTCCGACGGCAATGCCGAGCTGACCCGCGCGCTCGGCCTG
GAGCTGGATGCCAGCGCCTCGGGCATGGGCATGCGCTCGCGCCGCTTCGCGCTGTACGTG
GTCGATGGCGTGGTGCGTGCGGCCTGGATCGAGCAGCCGGGCCAGTTCGAGGTGTCTTCC
GCCGAGTACGTGCTGGAGCACCTGCCTACCTGATTCCCCACCGCAGAAGGAAACGGCCAG
CAATGTCCAGCAAGCCAGCCAAAGCCAGCAAGCCCGCCGCCGGGATTCCCGGCATCAGTG
ACCGTCAGACCCTGCGCGAGCGTGCCCGGCACAACATCGAAGACGGCGCGATCACCGACA
GCTACAGCGCCGACCGCAAGGTGGTGATCAAGCTGCTCAACGATGCCCTCGCCACCGAGT
ACGTGTGCGTGCTGCGCTACTACCGGCACTATTTCATGGCCAAGGGCATGCTGGCCGACG
CGGTCAAGGCCGAGTTCCTCGAGCATGCGCAGCAGGAACAGGCGCACGCCGGCAAGCTGG
CCGAGCGCATCGTCCAGCTTGGCGGCGAGCCGGACCTGAACCCGGATACGCTGACCACGC
GCTCGCATGCCGAATACAAGGAAGGCAGCGACCTGCGCGACATGGTGCGCGAGAACCTGG
TGGCTGAACGGATCGCCATCGACAGCTACCGCGAGATGATTAACTTCATCGGCGACCGCG
ATACCACCACCAAGCGCATCCTTGAAGAGATCCTGGCGCAGGAGGAAGAACACGCCGACG
AGTTCGCCGACCTGCTGGACGGGTGGATCGGGGAATAGCGGCCCCGCAAACGCTCGGTAG
ATGCCCACCTTGGTGGGCGCATTTATCGTGTGCCAACCAAGGTTGGCACCTACCAGAGCA
CGGATGCGTCGGGTCGACGGGCCATTCCCAGCACCTATCGCAGGACGTTGAACCGCACCT
GCGTCCACGCGCCGTCGGCTGCCAGCGCGGTCAGGGTGTGTGCGCCCGGATCGGCGAACT
CGCGCTGCATCAGCTGCGCGCCGTGGGTCTGTGCAATCCAGCGTCCATCCAGCAGCCAGT
CCACCGCCTGCTCGCTGCCCAGCGCGCGCAGCTGCAGGCGCACGCCGTGCTCGGAATTCG
GCGCGCGCGCCAGCGTGGCGCCGTCATTGAGCCCGTCCACGTGCAGCGCGACGCTGGCCT
CACGCCCGTCGTCGCGGCAGTCCGGCGACAGCGCCGGCAGCTGCGAAGCCTCGCGCGTGG
CCTTCGGCAGCCACGGCGACAACAACGCCGGCCAACGCGCGATCTCCCGCGCGACTTCCT
GATGCGGCAAACGGCAATCAGCGGATACACGCAGACCGGTCCGCGCGTCGGCCAGGTAAC
GCTGCCGCCCCGGCTGCCAGCGCCGCGCCTCGCGCTCGGGGAAGGTCGGCGGTGCCGCAC
CGTCCAGCAGATAGGCCGACATCCGCCGCTGGCACAGCGCCGCTGGCAGGCCCTCGGCAC
GTTCGCCGGTGGGCCAGCAGACGTCCTCCTGGCTGACACTGGCCGGCATCGGTGCAGCAG
CTGAATCACCGCGCTGGCGAGGCAGGCTGTCCACCACCTCGAACATCAGCGGCAGCGCGG
TCACCGCGCCGTACTGGCCCGGCAACGGGGTACCGTCCGGCCGCCCCACCCACACGCCCA
CGGTGTAGTGGCGGGTGCTGCCGATCGCCCACGCATCGCGGTACCCGTAACTGGTGCCGG
TCTTCCACGCCACGCGCGGGCGGCCACCGACATCGAACGTCCCGACGCTATACCCCGGCC
GCGGATTCGATTCCAGCATCTCGCGCACGATCCAGCTGGCGCCCGGCGAGGCCAGGCGAC
GCTCGATCATCGGTTCGTCATCGGTGTAGCGCACGCGCCCGGCGATGCCGTTGCGGTTGA
GCGCTGCGAACGCACCGACCAGATCTTCCAGCCGCGCACCGGTGCCGCCCAGGATCAGCG
ACAGATTGGGTGTACTGCCCGGCGGGAAGCGCAGCTGGATGCCGGAGTGCGACAGGCGTG
CCGCGAAGCGCGCCGGACCGACCCGCTGCAGCAGGTCCACCGAGGGCACGTTGAGTGACA
GCCGCAGCGCGCTGGAGGCACCAATCGGCCCATTGAAAGCCATGTCGAAGTTGCCGGGGC
GGTAGCTGCCGAAACTCTGCGGCGCATCGACCAGCAGGCTTTCCGAATGGATCAGGCCAT
CGTCCAGCGCCATGGCATACAGGAACGGTTTGAGCGTGGAGCCCGGCGACCGCCAGGCCT
GCACCATGTCCACGTGGCCCAGCCGCTGCCGGTCACCGAACGCCAGCGTGCCGACATAGG
CACGCGCCTGCAGGGTCTGGTTGTCGACTACCAGCAGGGCGGCCGAGGTGCGTTCCGGCA
GCGTCGAGAAATAGCTGGCCACGCGTTCTTCCAGCGTGCGCTGCAGGCCGATGTCGATGC
TGCTCTGGATGCGTGCCTGGCCCGGATGCGCCGAGTGCAGGCGCTGCGCCAGCAGCGCGG
CGTGCAGCGGCGGGCGCAGCGAGCGCGCCACCACGTTCTCGATGCGCGCGTCTTCCACTT
CGTCCGCCGTCCACACGCCCAGCTCGTTCATGCGGGACAGCACCTTGTCGCGCGCCTTCT
GCGCCGCTTCCGGATGACGGTCCGGGCGCAGCCGGCTCGGCGCCTGCGGCAGCACCGCCA
GCAACGCGGCCTCGGCATGCGACAGCTGCGCCGCCGGCTTGCCCAGGTAGGCCCAGCTGG
CCGCTTCCACCCCCTCGATGGTGCCGCCGTAGGGCGCGCGCTCCAGATACAGGGCCAGAA
TCTGCTGCTTGCTCAGGTGCACTTCCAGCTGCACCGCGCGCAGCATCTGCTTGAGCTTGC
CCCACGGCGTGCGCGTATGCGGATCGAGGATGCGGGCGACCTGCATGGTCAGGGTCGAGC
CACCGGAAACGATGCGGCCGCCACGCAGCAGCTGGCCGCTGGCACGCAGGATCGCCAGCG
GGTTGATGCCCGGATGCCGCCAGAACCAGCGGTCTTCGTAGGTCAGCAACGCCTGCAGGT
ACAGCGGCGAGACGCTGTTGATCGAAGCCGGGTAGCGCCACACACCCTCGGCGTCGGCGA
ATGCACGCAGCGGCGTGCCGTCGGCAGCCACCACCAGGGTGCTGGTATCACGCTGCTTCG
GCAGCGGTGGCGGGAAGGCGAAATCCAGCACCAGCAGCAGCGCCAGCGTGGCGGCCGTAC
CCCAGCGCAGCCAGGGCCACAGCGGCTGCAGCCGGCGGCGCAGGGCCGCCAGCCGGATCG
ACATCGTGTTGTTCATTGCAGGTTGCCGGCAGGACGGGCCGCGCCGTCGCGGCCCGTCCG
CGCGGTCACGGCTGTACCACCGTGATCGTGGTCGGGTTGCTGCGGCCGACGCCGCGCAGC
TGCGGCCGGTACATGTCCTCCACCAGCGGCGGCGGCACCGAGTAGGTTCCCGGCGTCACC
GCGCGTACCAGGTAGAACACGTTGGCCTTGCTGCCACGCGAGAGCTTCAGCGCGGCCACG
TAGCGGTCGTCGCGGAACTCCTCGTGCTTGGTATCGGCGGCTTCACCACGGTCGCTGATG
GTGATGCCATCGACCACCACGTCGGCCCACTGCTTGGCATCGCCCAGGTTGAAGTTCTCG
ATTTCCAGGCCCGCCGGCAGCAGGTCGGTCAGCAGCGCATCGGGCATCGTGGTGTCGGCA
GTCACCGTGACGCGCACGATCAGCGCTTCGCCTTCCTTCAGCGGGCGCGGCGACCACGGC
TTGCCATCGGTGCCGTAGTAACTGCGCTCGACGCCCAGCACACTGTTGTCCGGTGCCGGT
GCGCTGCGCGGGATGCCGGCCACATCAATGCTGGCGAACATCGGCGGCTGCCCCTGCGGG
GTGAAGCGCACGCCGCTGGCCAGCTCACTGGCGCTGAAGTTGCGGCCGAACAGCTTGCGC
TCGCCGATGGCTTCGGTGTTGCCACCGATCACCAGCTCACCGGCCACCAGCGCCTTCTGG
TTGGCGGCCAGGGCCTTGCCGAGGCGGGCAATCGCCACCTGTTCCTGCGTGCTCAGCCAC
ATCCAGCCGGCATTGCGGCGCGCATCCAGGCCACGGCCAAGATCCACCGCACGCGCATCC
CAGGCGGGCTTGGCCAGCTTGTTCTCGTGGGTCAGCGCGATCATCAGCGCGTCATCACGG
ATCGCACTGCCGTAGTCGCCGAAGTACGACGGACGTTCACTGCTGGACTTGGCGAAGGCC
GCCGCCAGCGCGGCCTGGCCACGCTTGGCATCACCCTGCAGCGACAGCGCCACGCCCAGG
TGGACCAGCGACAGGCCACCGACCGCCTTGCTGCGCTCGTTGTCGTACAGCGTGCGCAGG
GTACCCAGCGGTGCACGGTTGACCCGGGCCAGCACGTAACCCGAATACGCCTGGTTGGCG
AACTTCAGCTTCTCGCGATCCTCCTGGCCATAGAACTGATTGCCGCCGGACAGCAGATCC
TCGCTGAGCCGGTTGAGCGCCTTCTGCAGCACGTTGTCGGGCACGGCGAAGCCGGCGTCC
TTGGCATCAAGCAGGAACTCGGTGATGTACGGGGTCAGCCACGGATTGACGTAGCCGTCG
TCACCCCACATCGAGAAGTTGCCATTGGCCACCTGCATCGACGCCAGGCGACCGAACGCA
CCTTCCATGCGCTCTCTACGGGTCTTGGCATCCAGGCCGTCGGCACCGAGCATCGACGAC
GTCGCCTGGTCCAGGATCAGCGCGGCATAGCCCTTGCTGGTGGTCTGCTCGGCACAGCCA
TACGGGTAGTTCAGCGCGCCCTGCAGTGCACTGGCGAACGGGATCGGCGGCAGCGGGCTG
ACCAGCAGGCGGGCATTCACCGACTCTGCCATCAGGCCATCGGTCAGGCTGTTGTCGAGG
CTGACCGCGGCCAGCGGATCGAGTGTGCGCACCTGCGAACGCAGCACCTGCGGCCACGCC
GCACGCACCGGCAGGTCGTAGCGGCGATCAGCCTTGAAGCCGTTGCCGTCCACCCGCACC
CGCACCTTGGCCACGCTGTGGCCCTCGCGAGCCGACAACGGGAAGCTCAGCGTGGTCTTG
GCATCGGCGTTCAACTGCACGCTGCGGCTGCCCTCACCCAGGTTCAGCGGACCCTCGCTT
TCCACCTTGACGTTGAACTGCCCCGGCTTGCCGGTGAAGTTCTGCACGTCCAGGGTCACG
GTGCTGCGGTCGCCCGGGGCCAGCACGCGCGGCATGCTGGCTTCGGCCAGGATCGGGGCG
CGCACGATGGTTTCCACGTCACGCTTGCCGTACTGGTCATCGCTGTAGACCAGCGCGGAC
ACGCGCAGGGTGCCGTTGAAGTCCGGCACCTTCAGGCGGATGCGGGCATTGCCCTTGGCA
TCGAGCTGCACCGGGCCGGAGAACAGGTCCACGGTCTGCACGCGCGCGGTCGGGCGCTTG
GCCTGCGGCAGTGCCTGCAGCGCCATGTCGCCGCCGAACTTCAGCTTGCCGCTGCCACCA
TCGAAGCTCTCGATCACCCGGCTGTAGATGTCATAGGCATCGATACCGAGGCGACGCTGG
GCGAAGAAGTGCGCGCCGGCGTCGGGCACCGGGAAACGGGTGATGTTGAGGATGCCCACG
TCCACCGCCGAGACGGTCACGTGCGCGGCCCTGCCGGCCAGCTGCGGTGCGCTGACCGTT
ACCGGCAGGTCCTGTTCCGGCCGCATCTGCTTGGGCGCGACCAGGCCGACGGCCACGGTT
CGGCCCTTGCGGTCCATCGGCACATGCACCACGCCCACGGCGCGGGCCGGGGTGATCTTG
CTCGGCGCACTGCCGCCGCGGAACACCAGCGCGGTGATGTAGACGTCGTGGCGTTCCCAG
TCGGCGGTGACCGGGATCTTGAAGGTCGAGCCCGGCTTGGCCTCGATGTCCTGCACATAC
AGCATGCGGTCGGTCTCGACCATCAGGATGCCCTTGCCGGCGTGCGGCGGGGTCACCGTC
ACTTCCAGGGTGTCACCGGCCTTGTAGCCGGTCTTGTCCAGGCCCAGCTTGACCTTGTCC
GGGCGTGCATCCAGGCCACGGTTGTCATCGCCCCAGCTCCAGCCCGCACGGAACGGGTAG
CGGCTGGTCAGTCCGGTGGACGGATCGAACACGTCCACCCGGTACTCGCCCCACTCCACC
GGGAAATCGAAGGCAACCGCACTGCTGCCGGCATCGACGGTGCGGGTTTCCTTGTTCTCG
AAACGGCGGGTGAAATCGTAATCCCAGCGGTTGTCGTTGAAGGTCCAATGGTAGTCGCGC
AGTTCCCGCACCAGGGTGATCTTCAGGCCCTTGGCTGGCTGCGGTGTGCCGGCGGCATCC
ACGCGCATCAGTTCGAAGCGTGCGTTGCCGTTGGAATCAGCACCATCGTCGGGGTTGAAC
AGCGGCCGCACGCCGACCAGCGCGTTGGCCGGCCACATCACCCGTTTCAGGGTACGGGTG
ACCGTGCGGCCACCGGTTTCATACAGGCTGCCGGACAACACCACGGCGATCGGTGCCTTG
GCCTTGGCCGCCTCTTCCGGCAACGCCACATCCTCACGCAGCTGGCCATTGGCCGGCAGC
GTGGTATCGATCACGTCCTTGGCCTCGCGCGGCAGCTGCAGGGTCGGGTCACCGAAGAAA
TAGCCCGGCAGGCCCTCCACCGGCTTCTGCTCGGCAGCCACCGCCATGCGCGCAGTGAAG
CGGTTGCCATCGGCCGGCGCGCCGTACAGATAGGCGCCGTTGGCCTGCAGGCGCAGGTCC
TCGCCCGGCTTCAGCGTCTTCTGCGCGCTGTCCAGGTCCAGCTTCATGCGCTCGGGCAGG
AACTCCTCGATGCGCAGGGTCATGCCCTGGATCGCTTCCTTGCTGGCCGGGTCGGTGCGG
AACTCGACCTGCCAGCGCCCGGTCGGCGCCTCGGCGGGGATCACCTGCTCGAAGTTGATG
TAGCCCTGGTCGCCCGGCTGCAGGCGGGTCTCGCGGAAGGTCTTGCCGTCGGGCTGCTTC
AGGCGCAGGAACACCGGTTGTGCCTTGACCGGCTTGCCGTCGTTGTCGCGCAGCAGCGCG
GACAGGCGCACGGTCTCGCCCGGGCGGTACAGGTCGCGGCCGGACCAGGCGTAGACGTCG
AACCAGGCGTTGTCACGACCGGCCACGGCGAACTCACTCAGGTCCAGCGCCGGCTGGTTG
AACGGCAGGAAGCTGGTGTCCTTGCCACTGCTGGCGACCAGCACGTGGGTGGCATCCAGG
GTGTAGTTCAGCAGCGCATTGCCGTTGCCGTCGGTGCTGCCCTTCAGCACCACCTCACCC
TTGGCGTCGAGCACGCGCAGGTCGATGCCCTTCAGCGGCGCACCGTCCTTGAGGCCGGCG
GTGTGCACGAACAGCTTGTCCTTGTAGGCACGGGTATGCAGGCCGATGTCGCTGACCGAG
AAGAACGCGGTATCGAACTCGCCCTCGTAGTCACCGGTGCGCTTGAGCAGGGCGAAGTAC
AGGCCCGGCTCCTGCAGTTCCTTGATGTCCTGGGTCGGCAGGTAGGTCAGCACCCGCTCG
TTCTGTTTGCCACCCAGGATGAAGCGGTTGACGTAGACCGGCTCGGCCAGCTTGTTGATC
GGGCTGCGCTCGTAGTCGCTGCTGAGCTCCCAGCTGCCACGGCGGCCGCCGCGCTGGTAC
TGGCTGAAGAAGGTCGGCAGGTCCTTCTCGCGCACGCGCAGGAACTCGACGTCGACCTCC
GGCACGTTCACCGAGACCACCGGCAAGCCGCGGCTGTCCTTGGCCGGCAGCACGCTGCCC
TGCGAGGCGAAACCGACCACCGGCTTCAGCTCGCCGCTGAACACCTTCTGCTTCAGTTCC
TTGCCCAGCCGGCTGCCGTCGGCGGCCAGCAGGTCCGGCGAGACCACCAGGCTGAACTCC
TTGCCGGCCTCGACGAACGGGTAACGCAGGGTCAGGCCGTCATCGGACAGGGTCCAGCTG
CTGTCCTCGGTGCCGACCTTCTCTTCGAAGCGAACGAGTTTGTCGAAATCCTGGGTGCCG
ACCAGCGGGCGCGAGAACTCCAGCGCCAGCGACAGGCCGTCATTCTTCTGGTCCGGGTAG
GCACGCAGCAGGGTGAATTCCTTCACCTGCTCGGCCTTGGTGGTGATGGCTTCACCACTG
GCCTTGGGCAGCTGCCCGCTGTCATTGCGGCAGCCGGCCAGCCCCAGCAACAGGCCTCCT
GCCAGTACGGCCGCCGCCCATCCCCACCGCTTCCGCCGTGCCGGACCGCTCATGTCGTCA
CTCCTTGATCGAGGCGGCCATTATAGGCAGGCCACGTCAAGGTGTTGACGCAAATCCGGC
AATTGCCGCGGTGCGGGTAGTGCCGGCCGCTGGCCGGCAGTGTCGGTAGCCGCCAACCTT
GGTTGGCGTCGGCCGTGCCAACCAAGGTTGGCACCTACCCAAGCGGGTCGAGCCACGTGC
CCGGCAAGCAGGCGCGGTGTCAGATCCGGTGAAGCGTCCCCTACCCCGGCAGGTACAGGT
CCACGTAGTCGGTCACCGGCATCGCCGCCAGCGCCACCGGATCCAGCGATGCGGCCAGGA
TGCGCTGCTGCTGGGTGGTCGGGAAGCGATGGGCCAGGTGCCGGCGGAACTTGTCCATCA
GCAACGGGATGCCCTCCTCGCGTCGGCGCGCGTGGCCCAGCGGGTATTCCACCAGTACCT
CGGGCAGCTCAGTGCCGTCGCTGAAGCGCACGCTCAGGCCGTTGGCGATGCTGCGCTTGT
CCGGGTCCAGGTAGTCGGCGCTGAGCTGCGGATCCTCATGACAGGCCATCTTCGCGCGCA
GTGCGTCGATGCGCGGGTCGGCAGCAACGTCGTCCTCGTAGTCCTGGGCCACCAGCCGCC
CATGCAGCAGCGCGATGGCGACCATGTACTGCACGCAGTGGTCGCGGTCGGCTGGGTTGT
GCAGCGGCCCCTGCTTGTCGATGATGCGGATGCAGGCTTCCTGGGTGCGGATGGCGATGT
GCGCGATGTCCTCGACCCGCCGCCCCACCGCACGCAGCTGCTGATGCAGCGTGATCGCCG
CCTCCACCGCGGTCTGGCCATGGAACTCGGCCGGGTAGCTGATCTTGAACAGCACGTTTT
CCATCACGTAGCTGCCCAGCGGTCGCTCCAGCGTCAGCGCCTTGCCCTGCATCGATACCG
CTTCAAAACCCCAGGTCGGCGCGCTCAACACACTGGGATAGCCCATCTCGCCACTGGCCG
CCATCAGCGCCAGGCGCACGCCACGGCTGGTCGCATCGCCGGCCGCCCAGCTCTTGCGCG
AGCCGGTGTTGGGCGCGTGCCGGTAGGTGCGCAGCGCCTGGCCATCGACCCAGGCCAGCG
ACAGTGCATTGAGCATGCGTTCGCGATCCAGGCCGAGCAACTGCGCGACCACCGCGGTGG
TGGCCACCTTGACCAGCACCACGTGGTCCAGCCCGACCCGGTTGAAGGAATTCTGCAGGG
CCAGCACGCCCTGGATCTCGTGTGCCTTGATCATCGCCAGCAGCACGTCATGCAGGGTCG
GCGCTGGGCGATGCAGGGCCTGCGCGTTGCGCCCCAGCCAATCGCAGACAGACAGGATGC
CGCCCAGGTTGTCCGACGGGTGGCCCCACTCGGCGGCCAGCCAGGTATCGTTGAAATCCA
GCCAGCGCACCATCGCGCCCAGGTTGAAGGCGGCCTGCACCGGGTCCAGCACGTAGTGCG
TACCCGGCACGCGCGCCCCGTTGATCACGCTGATACCCGGCACCAGCGGACCGAGCAGCT
TGCTGCAGGCCGGGAAGGACAGCGCTTCCAGCCCGCAGCCCAGCGTGTCGAGCAGGCAGT
AGTGCGCGGTCTGGAAGGCCAGGGGGGAGTCGATGCGCGCGTCGCGTACGTAATCGACGA
TGTCCACCAGCAGCGCATCCCACGCTGCACGCTCGTTGGATGGGGTGTGGCTGTCAGACA
TCGTCGATCTCCTCTTCAGAGCTCAGGCCGCGCCTCCCGGTAGTCACCAACCTTGGTTGG
CGCTGGACGTTGCCCGGGCGGTGCCAATGCCATGCCAACCAAGGTTGGCATCTACCGAAG
CATGTGATGCCAGCGCCGACCGGCTGGTTATTCGGCCGGCACCCGCACCTTGCCTTCCAT
CAATACGCGGGCGCTGCGGCTCATGATGGCCTTGGTCACTGTCCACTGGCCGTCAACGAG
GCCGGCCTGCGCGCCCACGCGCAGAGTGCCGGAAGGGTGGCCGAAGGTCACCGCTTCGCG
TTCACCACCACCGGCCGCGCGATTGACCAGCGTGCCCGGAATCGCCGCCGCAGTGCCGAT
CGCCACGGCGGCGGTGCCCATCATCGCGTGGTGCAGCTTGCCCATCGACAACGCCCGCGC
GTGCAGGTCGATGGCCGAGGCCGGAATGGCCTTGCCGCTGGAGGACACGTAGTCCCGTGC
CGGCGCCACGAAGGCCACCTTCGGCGTGTGCTGGCGGGTGGCCGCATCTTCCAGGTTCCT
GATCAGACCCATGCGCAAGGCGCCGTAGGCGCGGATCTTCTCGAAGCGCTCCAGCGCCCC
CTTGTCCTCGTTGATCGCAGGCTGCAGTTCGGTGCCGGTGTAGCCCAGGTCGGCCGCATT
GAGGAAGATGGTCGGAATGCCGGCGGTGATCATGGTCACCTCAAAACTGCCGACGCCCGG
CACGTCCAAGGTGTCGACCAGGTTGCCGGTCGGGAACATCGCGCCCGCATCGCCGTCATC
GGACGGATCGATGAACTCCAGCTGGATCTCGGCGGCCGGGAAGGTCACGCCATCCAGCTC
GAAATCGCCGATCTCCTGCACTTCGCCATCGCGCATCGGCACGTGGGCGATGATGGTCTT
GCCGATGTTGGCCTGCCAGATGCGCACGGTGCACAGGCCATCGCGCGGCACCCGGGCCGG
ATCGATCAGCCCATTGGCGATCGCGAACGGACCCACTGCCGTACTGAGGTTGCCGCAGTT
GCCGCTCCAATCGACGAAGGCGGTGTCGATCGAGACCTGGCCGTACAGGTAGTCCACATC
GTGGTCCGGCACCGAGGCGGTGGAGATGATCACGCACTTGCTGGTGCTGGAGGTGGCACC
GCCCATGCCGTCGGTCTGCTTGCCATACGGATCGGGCGAGCCGATCACGCGCATCAGCAG
CGCATCGCGCGCGGCGCCCGGCACCTGAGCGGCTTCGGGCAGGTCCTGCAGGCGGAAGAA
CACGCCCTTGCTGGTGCCGCCGCGCATGTAGGTGGCGGGAATACGGAGTTGCGGGAGGAA
GGTCATCGTCGAATCCACGCGTTTGAATTTCAGGAAATGTCTTGCATCAGTGCGTCAAGA
CCACGATCAACGCACCACACACGCATGATGTCCACGCGGTCCGGTAGATCGAGGTAATAG
ACGAGGTAGCGTTCGAAGCCCGGAACCAGCATGAACCGCAACGGCACCGGCAGCTGTGCT
GCGAGGTCGGCGTGCCGGGTGGAACCCGAGCCTGGAAACACGACGATGCGTTGAAGCGTG
GTCTCCAACTCGGCGAGAAAGCGCCGACCCAGTACCAGCCCACCCTGCCGTGCAGACCAC
AGCGCGGCATCGGCTGCGTCGGCTTCGGCCCTTGGCCGCCATTCAATCGCCTTCACGCTC
CAACCTTTCGGTCAGTTCGCGACGCATGCGCTCGAATGTGTCGGCCGTCACCGCAACGCC
TGGACCAGAAGCCAGCCCCTCGGCTATCAACTGCTTGAGCAGCTCTTCGGCCTTGCTGCG
CTGGCGCTGGCGGATCAGGTCACGCACGTAGTCCGACGTACTGGAGTAGCCGCCTTCACG
CACTTCCTCGTCCACGAACTGCTTGAGCGGGTCGGTCAGCGAAATGTTCATGGTGGCCAT
GAAACTCTCCTTTGGCAGTTTTTGCCAAGTTAGTCTGCGCCCCGCCCTGGTGTCGGACAA
GCCCGCCCCCGGCCTCCGGGGGCAGGCATTCAGGCCGGTATCACGCCACCTTGGCCCCTT
CCAGGAAATCCTGGGCGAAGCGCTGCAGCACGCCACCGGCTTCGTAGATCGCCACTTCCT
CGTCGCTGTCCAGGCGGCAGGTCACTGGCACGATCACATCCTGGCCGTCGCGGCGGTGGA
TGACCAAGGTCAGGTCGGCGCGCGGGGTGCGCTCGCCGATCACGTCGAAGGTCTCGGTAC
CGTCGATGCCCAGGGTCAGGCGGGTGGTGCCCGGCTTGAACTCCAGCGGCAGCACGCCCA
TGCCGATCAGGTTGGTGCGGTGGATGCGTTCGAAGCCTTCGGCCACGATCGCTTCCACAC
CGGCCAGGCGCACGCCCTTGGCGGCCCAGTCACGCGAGCTGCCCTGGCCATAGTCGGCAC
CGGCGATGATGATCAGCGGCTGCTTGCGGTCCATGTAGGTCTCGATCGCTTCCCACATGC
GCATCACCTTGCCTTCCGGCTCCACGCGCGCCAGCGAACCCTGCTTCACGCTGCCATCGT
CGTTGCGCACCATTTCATTGAACAGCTTCGGGTTGGCGAAGGTGGCGCGCTGTGCGGTCA
GGTGGTCACCGCGGTGGGTGGCGTAGGAATTGAAGTCCTCTTCCGGCAGGCCCATCTTCG
CCAGGTATTCGCCGGCGGCACTGGACGCCAGGATCGCGTTGGACGGCGACAGGTGGTCGG
TGGTGATGTTGTCCGGCAGCACCGCCAGCGCACGCATGCCCGACAGTGTGCGCTCACCGG
CCAGTGCGCCCTCCCAGTACGGCGGACGGCGGATGTAGGTGCTCTGCGGGCGCCAGTCGT
ACAGCGGGCTGACCGCCGCGCCATGCTCCACGCGCACGTTGAACATCGGGTTGTAGACGC
GGCGGAACTGCTCGGGCTTCACCGAGGCCTTCACCACCGCGTCGATCTCGGCATCGCTCG
GCCAGATGTCCTTCAGGCGCACCTCGTTGCCCTCGGCGTCCACGCCCAGCACGTCCTTTT
CGATGTCGAAGCGCACGGTGCCGGCGATGGCATAGGCGATCACCAGCGGCGGCGACGCCA
GGAAGGCCTGCTTCGCATACGGGTGGATGCGGCCATCGAAGTTGCGGTTGCCCGACAGCA
CGGCCGTGGCGTACAGGTCGCGATCGATGATCTCCTGCTGGATGGCCGGATCCAGCGCGC
CGCTCATGCCGTTGCAGGTGGTGCAGGCGAAGGCGACGATGCCGAAGCCGAGCTTTTCCA
GGTCCGGCAGCAGGCCGGATTCTTCCAGGTACAGCTGCACCGCCTTCGAGCCCGGCGCCA
GCGACGACTTTACCCACGGCTTGCGCAGCAGGCCACGTTCGTTGGCCTTGCGCGCCAGCA
GTGCGGCAGCGATCACGTTGCGCGGGTTGGAGGTGTTGGTGCAGCTGGTGATGGCGGCGA
TGATCACCGCGCCGTCGGGCATCAGGCCCTGCGCCTGCTCGGCCCTGCCCGCTGCCAGCT
TGGCTTCGTCGGCGATGCCGCGCTCGGCCAGCTCGGCAGTGGCCACGCGCTTGTGCGGGT
TGGACGGGCCAGCCATGTTGCGCACCACGCTGGACAAGTCGAAGCGCAGCACGCGCTCGT
ACTGCGCGGTGGCCAGGTCATCGGCCCACAGGCCGGTGGTGCGCGCATAGTTCTCCACCA
GCGCCACCTGCGATTCCTCGCGGCCGGTCAGGCGCAGGTAATCGATGGTCTGCCCGTCGA
TATAGAACATCGCGGCGGTGGCGCCGTATTCGGGGCACATGTTGGAGATGGTGGCGCGGT
CACCGATGGTCAGTGCCGACGCCCCCTCGCCGAAGAATTCAAGATACGCACCCACCACGC
GTTCCTTGCGCAGGAACTCGGTCAGTGCCAGCACCACGTCGGTGGCGGTGATGCCCGGCT
GCGGCCTGCCGGTCAGCTCGACGCCGATGATATCCGGCAGGCGCATCCACGACGCGCGGC
CCAGCATCACGTTCTCCGCTTCCAGGCCGCCAACACCAATCGCGATCACGCCCAGCGCGT
CCACGTGCGGGGTGTGGCTATCGGTGCCCACGCAGGTATCCGGGAAGGCTACGCCGTCCT
GCACGTAGATCACCGGCGACATCTTCTCCAGGTTGATCTGGTGCATGATGCCGTTGCCCG
GCGGAATCACGTCCACGTTCTGGAACGCCTGCTTGGTCCAGTCGATGAAGTGGAAACGGT
CTTCGTTGCGGCGATCCTCGATGGCGCGGTTCTTCTCGAACGCCTGCGGATCGTAGCCAC
CGCATTCCACCGCCAGCGAGTGATCGACGATCAACTGCACCGGCACCACCGGATTGACCT
TGGCCGGGTCGCCGCCCTTGTCGGCGATCGCATCACGCAGGCCGGCCAGGTCCACCAGCG
CGGTCTGGCCGAGGATGTCGTGGCACACCACGCGTGCCGGGAACCACGGGAAGTCGAGGT
CGCGACGGCGCTCGATCAGCTGCTTCAGCGAATCGCCGAGCGTGGCCGGATCGCAGCGGC
GCACCAGGTTCTCGGCCAGCACGCGCGAGGTGTACGGCAGGGTGGCATAGGCGCCGGGCT
GGATCGCATCGACAGCGGCGCGCGCGTCGAAATAGTCCAGCGCGCTGCCGGGGAGGTTCT
TGCGGTAATCGGTATTCATGGGCTGGCGGAGTGCTTGGGGCGGGCCGGGTGCCGGCGGTG
CGGCGGCGAAAGCACCCGGCCGGCATGCGGCCGGCCGGATGGGTACAGCAGGGGGATCAG
ACGCGCTTGTCGATGGCGACGAAGTCGCGGTCTTCCGGACCGATGTAATTGGCGCTCGGG
CGGATGATCTTGCCGTCGATGCGCTGCTCGATGATGTGCGCGCTCCAGCCGGCGGTGCGC
GCGATCACGAACAGCGGGGTGAACATCGCGGTCGGCACGCCCATCATGTGGTAGCTGACC
GCACTGAACCAGTCCAGGTTCGGGAACATCTTCTTGATGTCCCACATCACCGACTCCAGG
CGCTCGGCGATGTCGTACATCTTCATGCTCGACTGTTCCTCGGACAGCTCGCGGGCCACG
TCCTTGATCACCTTGTTGCGCGGATCGGAGACGGTATAGACCGGGTGGCCGAAACCGATC
ACCACTTCCTTGCGCTCGACGCGCGCCTTGATGTCCTCCTCGGCCTCATCCGGGTTGTCG
TAGCGCTTCTGCACTTCGAACGCCACTTCGTTGGCGCCGCCATGCTTCGGGCCACGCAGC
GCACCGATGCCACCGCAGATCGCGCTGTACATGTCGCTGCCGGTACCGGCGATGACACGG
CAGGTGAAGGTCGAGGCGTTGAACTCGTGCTCGGCGTACAGGATCAGCGAGGTGTGCATC
GCCTTCACCCACGAATCCTGCGGCTTTTCGCCATGCAGCAGGTGCAGGAAGTGGCCGCCG
ATCGAATCATCGTCGGTTTCCACATCGATGGCGCGGCCGTTGTGGCTCCAGTGGTACCAG
TACAGCAGCATCGAACCGAGGCAGGCCATCAGCTTGTCGGCGATGTCGCGCGCGCCCGGG
TGGTTGTGGTCGTCCTTCTCCGGTGCCACGCAGCCGAGCACGGACACGCCGGTGCGCATC
ACGTCCATCGGGTGCGCCGACGGCGGCAGCTCTTCCAGCGCGGCCTTCACCGCGGCGGGG
ATCCCACGCAGCGACTTCAGCTTGGCCTTGTACGAAACCAGCTCGGCGCGGGTCGGCAGC
TTGCCGTGCACCAGCAGGTAGGCGATTTCCTCGAACTCGCTGGTGTTGGCCAGGTCCAGG
ATGTCATAGCCGCGGTAGTGCAGGTCGTTGCCGCTGCGGCCCACGCTGCACAGCGCGGTG
TTGCCGGCCGCGGTGCCGGACAGGGCGACGGACTTCTTCGGCTTGAAGGTCGGGGTTGCG
GTCGTATCGTTCATGTTTCCCTCCGAAACTTGATGGTGCAGGGTACTGCTTATTTCTTGG
CGGCGAACAGCGCATCGAGCTGCTGCTCGAAGGCGTGATAGCCGATGCGGTCGTAGAGTT
CCTCGCGGGTCTGCATGGTTTCCACCACGTTGCGCTGGTGGCCATCGCGGCGCACCGCCT
GGTAGACGTTCTCGGCGGCCTTGTTGGCGGCACGGAACGCCGACAGCGGGAACAGCTGGA
TGGCGACGCCGGCCGAGGCCAGTTCATCGCGGCTGAACAGCGGGGTGGCGCCGAATTCGG
TGATGTTGGCCAGCACCGGCACCTTCACCGCGTCGACGAAGCGGCGGTAGGTATCCAGAT
CGTAGGCGGCCTCGGCGAAGATGCCGTCGGCACCGGCCTCGACACAGGCGATGGCGCGCT
CGATCGCCTTGTCCACGCCGTCCACCTGGATGGCGTCGGTGCGCGCGATCAGGAAGAAGT
CCGGATCGGTCTTGGCATCGGCAGCGGCCTTCACACGGTCGACCATTTCACCCTGCGAGA
CGATCTCCTTGCCCGGACGATGGCCGCAGCGCTTGGCGCCGACCTGGTCTTCGATGTGGC
AGGCGGCCGCGCCGGCCTTGATCAGCGACTTCACGGTGCGCGCGATGTTGAACGCGCTCG
GGCCGAAGCCGGTGTCGATGTCGACCATCAAGGGCAGGTCGCAGACATCGGTGATGCGGC
GCACGTCCACCAGCACGTCTTCCAGGGTGTTGATGCCCAGGTCCGGCAGGCCCAGCGAGC
CTGCGGCAACGCCGCCGCCGGACAGGTAAATGGCACGGAAGCCGGCGCGCTTGGCCAGCA
GGGCGTGGTTGGCGTTGATCGCACCGATCACCTGCAGCGGCGATTCGGCAGCCAGCGCCT
CACGGAAGCGGGCACCGGCGGAGAAAGGGGCAGAAGCGGTCATGCGGCAATCCAGGTTGA
AGTACGGGAAAGGAAGCGCAAGCACCATGCCAAGCTGCAAGCGGTTGATTTCACGGGAAT
GACCGGCATGCAACAGTGGAACATATGAAACATTGAAACGGATGTATCATGAAACATCCT
CCCCGAAACGGCTGCCATGTATCTGCCCCGCTCCCCCCTGCGCCATGCCGATGCCGACCC
GGGCCGTCCGGTGATCTGGACGGTCAGCGTCTCGCGGCTGACCGGCCTGCTCGGCGACGT
GATCCCCGAGTTCGACCGCCGCGCGCGTATCGAACAGATCAACCTCGGCTTCGAGGAAGC
GGTGGAGGTGATCGGCCAACGCCTGCGTCGCGAGCACTGCGACGTGGTCATCGCTGGCGG
CTCCAACGCGGCCTGGCTGCGCGGCCGGCTGGAGCTGCCACTGGTGCCGATCCAGGCCAA
CGGCTTCGACCTGATGGAAGCGCTGGCCCGGGCACGGCGTATCGCCAGCCGCATCGGCCT
GGTCACCCACGCCAGCGACGTACCGGTGTTCAGCAACTTCCAGCAGAGCTTCGGCCTGGA
TATCGAGCATCGCCGCTTCGTCACCCGCGAGGACGCCCGCGACTGCATCGCCGACCTGCG
CGCCAACGGCATCGAGGTGATCGTCGGCACCGGCATGGCCATCGACCATGCCGAGCAGGC
CGGCCTGCCCGGGGTGCTGCTGTATTCGGCCGACTCGGTGCGGCAGGCGTTCGAACATGC
GCTGGAACTGACCCAGACCCTGGCACGTTCCGGCAGCAACCGCGCTGCACCGCGCCGGCG
CCCGGCAGCGCGTGCCGATGCGCATGAACTGCTCGGCGACAGCGACGCGATGGCGCAGGT
GCGCGCGCAGATCGCGCTGTATGCCCCACATGACAGCACCGTGCTGGTCAGCGGCGAAAC
CGGCACCGGCAAGGAACTGGTGGCGCGCCAGCTGCACGCCGCCAGCGGGCGCCGTGGCCG
CTTCGTCGCGCTGAACTGTGGCGCGATCAGCGAATCGCTGCTGGAAGCGGAGCTGTTCGG
CTACAGCGATGGCGCCTTCACCGGCGCACGGCGTGGCGGCCGCGTTGGCCTGGTGGAAGC
TGCAGATGGCGGCACCCTGTTCCTGGACGAAATCGGCGAACTTCCGCTGCCGCTGCAGAC
CCGCCTGCTGCGGGTGCTGGAGGAACGTGAAGTGCTGCGCGTGGGTGCCACCGAACCGAC
GCCGGTGGACCTGCGCGTGGTCGCCGCCACCCTGCAGTCGCTGGAGCAGCGCGCGGCAGC
CGGCAGCTTCCGCCGCGACCTGTATTATCGCCTGGCCGCGCTGCGCATCGCCCTGCCCTC
GCTGCGCGCCCGACGCGGTGACATCCCGTTGCTGGTGCAGCATTTCTTCCGCCAGCTGCG
TGGCATCGACGCGCCATTGGATGAGGCGGCGCTGGCGCTACTGTGCGCGGCCGAGTGGCC
GGGAAACGTGCGCGAGCTGCGCAATCTGGTCGATCGCCTGCGCATCCACTGGCAGCCCGG
TGAAGGGCTGATCGATACGGCGCGGCTGCTGCAGCTGGCACCCGAGCTGGTGCATGAAGG
TGTCGCGGCGTTGCCGGTGGAAAGCAACGGCAGGCGCCCGCCGCGGGCCAAGCTGGAAGC
ACTGCTGCGGGAACACCGGCATGATCGTGAGGGCATGGCGCAGGCGCTGGGCGTGTCACG
CACCACGCTGTGGCGCTGGCTGCGCGCGGAGGACCTGTAAAGCCGAGCCCATGCCCGGCT
GATGTCCCCGCAGAAGCAGCCGAGCATGGGCTCGGCTCTACAGGATGCCTGTCGTCAGCG
CGCTTCGATGGCGAACCGTCCACTACCCACTGCGGCAATCCACAACAGCAGCACGCCCAG
CGGCACTTCGCTCAGGTAGAAGAACCAGCTCAGCCAATCCGGCACGCTCAGTCCCGCAGG
AATGCGCGCGATGCCATCGGTCAGCGCAGCCACTACGCAGATCGCCGCCAGCAGCAGGGC
CGAGGGGCGGCTCAAAAGGCCCAGCACCAGCAGACCACCCGCAATCCACTCGATCGCACC
GAGTACCGGCGCACTGAACACCGGGAATGGGATACCGGCATCGACCAGCGTATGCACCAT
GCGCTCGCGCCCGGCGTCGGTGAACACCTTGTTCCAGCCGGACACGCAGAACATCACACC
GGCGACGATTCGGGCGAGCAGCAACAACAACGCTTCCACGCCGCGGCGTGGTGGCGGCAC
GGCAAACAGGCAACGCCAGGAGGGCACGGCAACTCCGCAGATCGAGGGCATCGCAGCGAG
TGTGCCCGTCGCCGACCTGCTCGTGCATGAAGCGGACCAGTCCGTTCGCGACAAACGCAG
GTTGCTGTAGAGCCGAGCCCATGCTCGGCTGCTCCTGCGAGAACATCAGCCGAGCATGGG
CTCGGCTCTACAGCAGCCCCGGCACCACCCCGCCTTACGGGTACAGCAGGCGCTTGCTCC
AGCGCCCTTCGGCGCCGGCTTCATAGCACCAGCGCTCGTGCAGGCGGAACTGCGCGCCAT
ACCAGAACTCGATGCGGTCAGGCACCACGCGCAGGCCGCTCCAGCCCTCCGGGCGCGGCA
CGTCCTTGCCCTCGAAGCGGGCTTCGACCTCGGCCACGCGCGCATCGAATTCCTCGCGCG
TGGCCAGCGTCTTCGACTGCTGCGAAGCCCACGCGCCGATCTGGCTCATCCGCGGGCGGC
TGGCGAAATAGGCATCGGCTTCCGCATCGGCGACCTGCTCGACACGGCCTTCGATGCGCA
CCTGGATGCCGGCCTCGCGCAGGCTGCGCCACAGGAACAGCAGCGCGGCCTGAGGATTGG
CCTGCAGCTCCTGGCCCTTGTGGCTGTCCAGGTGGGTGTAGAACACAAAGCCGCGCTCAT
CGAACGCCTTCAGCAGCACGGTGCGCGCCGAGGGACGACCCTGCGTATCGGCGGTGGCCA
CGGTCATCGCGTTCGGCTCGACCTCGCGGCTCTGTTTGGCCTCGTCGAACAGGCCGGCAA
ACGTGGACAGGGCTTCGGCGTACAGGTCGCTCATGATTGCGTTCTTCTCACACGGATTGG
GCTATTGTGGCTGCATGGCCGCTGCTGCGTATATGCCCCAGGTGAAAGGATTCCCCGAAA
CATTGGCCGAACAGGCGCTGGATGATGCGCTGGGCAGCGGCGCAGCGGTTCCAGTATTGG
CGATCAGCGGCCTGCAGGGGAGCGGCAAATCGACGCTGGCGGCGCAGGTGGTGGCCCGTG
CCCAGGCACGCGGCCTGAACGCAGCCACGCTGTCGATCGATGATGTCTACCTGACCCGCG
CACAGCGCCAACGGCTGGCCCGCCAGGTGCACCCACTGCTGATCACCCGCGGCCCGCCCG
GCACCCACGACCTGCCGCTGGCCCATGCGGTATTGAACGCCGTGGCCGCACGCCAGCCCT
TCGCAATGCCGCGCTTCGACAAGCTGGCCGACGAGCGCCTGCCCGAAGCACACTGGCCGC
AGCTGCAGCAACCGCTGGACCTGCTGGTATTCGAAGGCTGGTTCCTGGGCACGCCCGCGC
AGGATGACGACGCGCTGGACAGCCCGTTGAACGCACTGGAACGCGAAGCCGACGCCGATG
GCCGCTGGCGGCGCTGGTGCAACCAGGCGCTGGCCCGTGACTACCCGGCGTTGTGGCAGC
GCTGCGACCGCCTGTGGTTCCTGCAGCCGCCGGATTTCTCGGTGGTACCACGCTGGCGCT
GGCAGCAGGAGCAGAACCTGCAGGCCGCGCAGCCGGGCCGGCACGGCATGAGCCGGCCAC
AGCTGGAGCGCTTCGTGCAGTACTACGAGCGGGTCAGCCGGCAGGCATTGAGCGCCCTGC
CCGCCCTGGCCGACCACGTGGTGGTGCTGGACGGCCAGCGACAGGTGCAGGACGTGCGCT
GAACGCGCCCCTATTCCACCAGGAAAGTCACCCGCAGGTTGACCCGCCATTCGGTGATCT
CGCCGCTGCCATTGGTGACTACCTTGGTCTCGTTCACCCAGGCGCCCTGGATGCCCTTGA
CCGTCTCGGAGACCTTCTTCAGCCCGCTGCGCACGGCGTCTTCCACGCTTTTCGGCGAGG
ACGCAGTGATTTCGATGACCTTGGCGACCGTCATGGCCTGTACTCCGTCTGGCGCGGGAG
ACCCCGCAGGAACGCCCACCCTGACGTGAAGAACGTAAAGGCCAGGGCACGGAGGTGTTA
GCATCAGAAGGCATGAATCCTGCTCCGAACCTGATCCTGATCGGCCCGATGGGCGCCGGC
AAAACCTGCATCGGCCGCCGCCTGGCCGAGCGTTTCACGCTGGACTTCGTCGATGTCGAC
CAGGCCATCGTCGATGCCGCCGGCGCCAGCATTCCGACCATCTTCGAGCACTCCGGCGAA
GCCGGCTTCCGCAGCCATGAACGCCAGGCGCTTGCGCGGGTACTGGAAGGCCGTGGCCAG
CTGGTCTCCACCGGTGGCGGCGCCGTGCTGGATCCGGACAATCGTGCACTGATCGCCCGG
CGCGGCTTCGTGGTCTATCTGCGGGTCAGCGTGGCCGAACAGCTCGAGCGCCTGGCCCGC
GACAAGGGCCGGCCGCTGCTGCAGCGCCCGGACCGCGAGCAGGTGCTGCACGATCTGGCC
GCACACCGCGACCCGCTGTACCGCGAACTGGCCGACCTCACCCTCGACACCGACCCGTAT
ACCGCTGCCGATGCGACCGCCCAACTGGTGGTCAAGCTGGCCACGCAATGGCAGCGCCAG
GACCTGACCGCATGACCTCCCCCGCCCTGCTGCAGGTCGCCGTTGGCGGCGACCGCCCCT
ACTCCATCACCATCGGCGCCGGTGCCCAGGCCGATGGCACCGCGCTGGCCTCGCACGTGC
GCGGCCGTCATGTGCTGCTGCTCAGCGACAGTGAAGTCGCCCCGCGCTATCTGGCGCCGG
TGAAGCAGACGCTGCTTGCCGCTCGCCCCGACCTGGTCATCGGCGAGCACGTGCTGGCCG
CGGGCGAAGCCTCCAAGACGCTGGCCGAGTTCGGCCGCGCGATCGAAGCGCTGGCCGCGC
TCGGCGCCACCCGCGACGCCTGCGTCTTCGCCCTCGGCGGCGGCGTGGTCGGTGATCTCG
CCGGTTTCGCTGCCGCCTGCTGGATGCGCGGCGTGGACTGCGTGCAGCTGCCGACCACCC
TGCTGGCAATGGTCGATTCGTCGGTGGGCGGCAAGACCGCAGTCGACATTCCGGCCGGCA
AGAACCTGGTCGGTGCCTTCCATCCGCCGCGTGCGGTCATCGCCGATACCCGCGTGCTGG
CCACCCTGCCGCCACGCGAGCTGCGTGCCGGCCTGGCCGAAGTGGTGAAGTACGGCGCGC
TGGGTGATGCCGTGTTCTTCGAGTGGCTGCAGCAGCATGCCGATGCGCTGCTGGCCGGCG
AGGATGCGGTGCTGGCCGAGGCCATCGCGCGCAGCTGCCGGCACAAGGCCGCCATCGTCG
AGCGCGACCCGTTCGAAAAGGGCGAGCGTGCCCTGCTCAACCTCGGCCACACCTTCGGCC
ACGCCATCGAGACCGAACAGGGCTATTCGGCCCCGGGCCGCGATGCACTGAACCACGGCG
AGGCGGTGGCGGTGGGCATGGTACTGGCGGCGAAGCTGTCCACCGACCTGGGCCTGGCCG
ACGATGCCGACCGCGCGCGCCTGCAGGCCCTGCTGGAACGCCTCGGCCTGCCGGTGGCGA
TCCCGGGCGGGCTGGAGCCGCAGGCCCTGCTCGGCCGCATGCGCCTGGACAAGAAGAACG
TGGCCGGCCGCCTGCGCCTGGTGTTGTGGCGCGGGATGGGCCGTGCCGAAGTGGTGCCGG
ACGTGGATGAGGCGGCGGTGCTGAAGGTGCTGTCGGTCCGGTAGTGCCGGCCGCTGGCCG
GCAACGTCAGCAACGAGGAGGTCGGCCAGCGGCCGGCACTACCGGGCTGCGCGGCAGGAT
TGCCGGCCAGCGACCGGCACGCCGGCGTTGCGGCCGGGGTCACCCTGGCCCCGCTACAAT
CGGCGCCATGCACGTTTACCTGCAACATCCCGACGCCGGTGCGCAGGCACCGCGCTTCCT
GCGCCTGAGCCTGCTGCCGGACCTGTTCGGCGGCTGGGAGCTGCTGCGCGAGAGCGGCCG
TGTCGGCAGCCGCTCGCAGCTGCGGCGCGAGCTGTTCCTGCAGGCCGACGACGCCCGCCA
CGCCTTCGAGAAGGCCCGTGATGCCGAACTGCATCGCGGCTTCCAGATCCTTTCGCACGG
CGACTGACGCCGCTGCTCCTCCCGTCCAAGGAATGCCCATCGTGACCAGCCCTCTCCGCA
ACGATCGCCTGCTGCGCGCCCTGCGCCGCGAACCGGTGGACTGCACCCCCGTCTGGCTGA
TGCGCCAGGCCGGCCGCTACCTGCCGGAATACCGCGCGACCCGGGCCAAGGCCGGCAGCT
TCCTGGCCATGGCCAAGACCCCGGAGATTGCCTGCGAAGTCACCCTGCAGCCGCTGCGCC
GCTTCCCGCTGGATGCGGCCATCCTGTTCTCGGACATCCTCACCATTCCCGATGCGATGG
GCCTGGAGCTGTACTTCGTCGAAGGCGAAGGCCCGAAGTTCCGGCACCCGGTGCGTGACG
AAGCCGCCATCGCCCGGCTGGCGGTGCCGGACATGGAACAGGACCTGGGCTACGTGATGG
ATGCGGTACGGCTGATCCGCCGCGAGCTGGACGGCCAGGTACCGCTGATCGGCTTCTCCG
GCAGCCCATGGACGCTGGCCTGCTACATGGTGGAAGGCGGCGGCAGCAAGGATTTCGCGC
GCATCAAGGCGATGGCGCTGAACCATCCGCAGGCGCTGCACCGCCTGCTGGAGGTCACCA
CCGAGGCGGTGATCGCCTACCTCGGCGCGCAGCGCGCGGCCGGTGCGCAGGCGCTGCAGG
TGTTCGACACCTGGGGTGGCGTGCTGTCGCCGGCGATGTACCGCGAGTTCTCGCTGCGCT
ACCTGCAGCGCATTGCCGAGGGGCTGGAGCGCGGCGAAGGCAGCGAGCGCACGCCGCTGA
TCCTGTTCGGCAAGGGCACCGGCCTGCACCTGGAAGCGCTGTCGCAGACCGGCGCCGATG
CACTCGGCCTGGACTGGACGCTGGACCTGGACGAGGCGATGCGCCGCACCGGTGGCCGCG
TCGCCCTGCAGGGCAACCTCGACCCGACCACGCTGTACGCCTCGCCGGATGCGATCGCCG
CGGCCGCGGCGCGCGTGCTCGACACCTATGCCGCCGGCAACGGCGGCTCGCGCGAGGGCC
ATGTGTTCAACCTCGGCCATGGCATGTCGCCGGACATGGACCCGGCACATGTACAGGTGC
TGGTCGACGCAGTGCACGCGCACAGCCAACGCTGAGCATTCCGCATGCAGGTACGGCGCG
ACCTTGATCGCGCCGTGACCCGCAGTGCGCGATCATGGCGGCCCCCACGCTGCACCGGCC
GCACCCCATGTCCACATCGCCATCGACCTACAACCGCCAGCGTCCCCTGCTGTGGCTGGT
GTCCCTGGCGATCTTCATGCAGATGCTGGACTCGACCATCGTCAACACGGCGTTGCCGGC
GATGGCGGCCAGCCTCGGCGAGAGCCCGCTGCAGATGCAGTCGGTGGTGTTCAGCTATGC
GCTGGCGGTAGCCACCTTCATTCCCGCCTCGGGCTGGATCGCCGACCGCTACGGCACCCG
GCGCACCTTCCTGGTGGCGATCATCCTGTTCACCCTCGGCTCGCTGGCCTGCGCGCTGGC
CCAGCACCTGCACCAGCTGGTCGGTGCGCGCGTGCTGCAGGGCATCGGCGGTGCGATGCT
GCTGCCGGTCGGCCGGCTGGCGGTGATGCGCTCGGTGCCCCGCGAGGATTTCCTGCGCGC
GATGAGCTTCATCGCCATCCCCGCGCTGGTCGGCCCGCTGATCGGCCCCACGCTGGGCGG
CTGGCTGGTCGAGATCGCCTCATGGCACTGGGTGTTCCTGATCAACCTGCCGATCGGCGT
GATCGGTTTCATCGCCGCGATGAAGATCATGCCCGACCATTACGCCAGCCACCGCACCCG
CTTCGACCTGCGCGGCTACGTCATGCTGGCCTTCGCGATGGTGGTGCTGTCGCTGGCACT
GGACGGCATCTCCGGCCTGGGTACGCCACACGCACTGGTGATGCTGATGACCGTGGCTGG
CCTGGCCGCGCTGGTGGGCTACTGGCTGCACGCCGCCAACTCGACCGCACCGTTGTTCTC
GCTGGCCCTGTTCCGCGTGCCCAGCTACCGCATCGGCATTCTCGGCAACCTGTTCTCGCG
CATCGGCAGCAGCGCGATGCCGATGCTGATCCCGCTGCTGCTGCAGGTCGGCCTCGGCCT
GGGCCCGATGCATGCCGGCCTGATGATGGTGCCGGTAGCGGCCGCCGGCATGGTCTCCAA
GCAGCTGGCGGTGAGGCTGGTCGAGCGCTTCGGTTACCGCCGCGTGCTGATGGTCAACAC
CGTGCTGGTCGGCCTGGCGATGGCCAGCTTCATCCTGATGACACCCGGCCAGCACCTGGC
CTGGCGCCTGCTGCAGCTGGCGTTCTTCGGCGCGGTCAATTCGCTGCAGTTCACCGTGAT
GAACACCGTGACCCTGCGCGATCTGGACCGTGAGTTCGCCAGTTCCGGCAACAGCCTGCT
GTCGATGGTGATGATGCTGGCCGCCGGCTTTGGTGCTGCTGCGGCCGGCAGCCTGCTGGC
CGCGTTCGGCAACCACCTGGACAGCAACAGCGCCACCGCCGCGCTGCATGCCACGTTCCT
GTGCGTGGGCGCGATCACGCTGACCTCGACGATGATCTTCTGGCAGCTGCCCGACACCAA
GCCCGAACCGCGGCAGGTGGAGCACGTCGCGGAGTGAAGGGGGTTCGGCAGGGCCTGCGG
CCCTGCACCTGCGGTAGTGCCGGCCGCTGGCCGGCAACAGCAACAGCGAGCATTCCGTGA
GTTGGCGGGGCGGTGCGGGCTTGCAGGACACGCCGTAAATCCCGCTCCGCGGTCCGGCCC
AGCCGCCGGCGGCTGCGCGTTCGGGCGCTTGCGAAGCAGTGCTTCGCAAGCAAAGCGCCC
TCACCCATGGGGGCTCGATGGCGCCATCCATGGCGCCAACGGTCCTGCAAGCCCACACCG
CCCCACCTCTGACAGGTTCACGCGGCTGTGGGTAACGGCGACTGTTGGAACGCGCGGTTG
TTGGTAGGTGTCGACCTTGGTCGACACATCTGTCAGATATCGAATTCCAGATTGGGGTCA
GAGCCCGTTGCGCAGCAACGGGATCCGACCCCGAGCTCCGACAGATCGCGGAAAACTGTC
GAAGGCGGGCTTTTGACGTTGACATTGATTCTGCAGGTGCAGGACTGCAAGCCCTGCAAT
AAACCCTACCTGCCCATCGCCCTGGCGATCGCTTCCACCAGCAGTTCACCGGTCACCGGC
TTGCGCAGGAAGCCGCCGATGCCGGCCGCTTCCACCTGCTGCTGAAGGTCCGGATCAGTC
CGCGCGGTCACCGCCAGCAGCGGCAGCATGTAGCCCTGGTTACGCAGGTGCTGGGCCAGT
TCGAAGCCGCTCAGGCCGGGCAGGTCCAGATCCAGCAGGCCGACGTCGAAATCGCCGGCA
CTGATCTCGCGCAGCGCCGCCAGCGCATGGCCGGCATGCACCACCTCGTGGCCGCGTGCG
CTCAACAACCCCCGCACCACATCGGCCACGGTGGCATCGTCCTCGACCAGCAGCACCCGC
AGCGGTGGCATGTTCGCCGCATCGTCGCGATGCCCCTCGGCGGACACCTCGGCGTCACCG
TCCACCACCAGTGGCAACGGCAGGGTGACGCCGAAGCAGGTGCCCCGGCCCAGCTGGCTC
TCCACCTGGATCCGCCCCTGCATCGCTTGTGCCAGCTCGCGGCAGATCGCCAGGCCCAGG
CCGCTGCCACCGTACTGCGCTGCCGTACGTGCACCATCGGCCTGCTCGAAGCGTCGGAAC
AGGCGCTGCTGCTGTTCCTGGCTGATGCCCGGGCCGGTATCACGTACCTCGAAATGCAGC
GCGCGCAGCTCGCCATCGCAACGTGCATGCAGGGTGATGGTGCCGCGGCTGGTGAATTTC
ACTGCGTTCGACAGCAGGTTCAGCAGGATCTGCCGCACGCGCATGGCATCACCGGTCGCC
TGCAGGCCCGGCGGCAGCTGGTTGTCCAGGACGAAGCGCAGGCCCTTCTGTGCAGCCAGC
GGGCCCATCAGCGCCGCCAGATCCTGCAGCAGGCCATTCAACGCAAACGACTGCGACTGC
AGCTCCAGGCGCCCGGACTCGATCCGCGCCAGGTCCAGCGCATCGTTGACCAGATGCAGC
AGGTGCTCGCCCGCATGCCGGATCGACTGCGTGTAGCCGCGCTGCTGCGGGTCCAGTGGC
GAAGCCAGCAGCAGCTCGCTCATGCCCAGCACGCCGGTCATCGGCGTACGGATCTCATGG
CCAAGGTTGGCCAGGAAGCGGGTCTTGGCCGCCGAGGCCTGCTCGGCCAGTTCCTGCTTG
TGCAGCGCCAGCTGGTAGGCGTGGCGCCGCTGCAGGCGGCGTCGGTACAACCAGGCGAAC
CAGCTGGTCAGCAGCAACCCGACCGACGCCAGTACCAGCAGGCCGGACAGGCTGCGCCAC
CACGGCGGCTGCACGCGGAACTCCAGGCTCTGCACCCGCGACCACACATGGTCGGCCGAG
CGTGCCTGCACCTCCAGCCGGTAGCTGCCCGGCGCCAGGCGCGAGAACAGGCGCTCACCC
GCCGGACCGACTTCAACCCAATCCGGGTCGTAGCCGGCCAGGCGATAACGGTAGGTATTG
GACGCCGAGTCGGCGAAGGACAGCAATCGCGCGACGATGCGCAGGTCGCGATCGCCATCA
GCGATCTGCAACGGCGCATCGTGGGTCATGTCCAGCACCTGTTCGTTGCGGCGCACTTCC
ACCCGCTCGATCACCAGTGGCGCGCGACGTACCGAAGGCCGTACCTGCTCCGGGTCGAAC
ACCACCGCGCCCGCTGCCGTTCCGGCCACCAGGTGGCCATCGGCCGCTGCGATCAGGGTG
TGCTCGCGGAATTCCTGGCTTGGCAGGCCGTCGTGCACGCCGTACAGGCGCACGCTCTGC
CCATCGGCACTGACACGTACCAGGCCGCGTGCGCTGGTCGCCCAGGCCACGCCCTGCGCA
TCCACCACCAGGCCAGAGGCGGAGATCGCCGGATAGCCCTGTTCGGCACCGACCACCGCC
TGCCGTTCCAGCCGCCCCTGGCTCCAGCGGTATCGCGACAGGCGCCCGTCCTCGGACAAC
CAGACCTGGCCGTCACGGCCCACATGCAACGCATGGATGGCCGTTGCCGGCGCACCCGGC
ACCGGCTGGAAGCGTTCGCTTTCCGGCAGCCACTGCAGCAGGCCACGGCTGCTGGCCAGC
CAGATATGGTCCTGCGGACCGCATTCCACATCGAGGTTGAGCTGGCCCTGCTGCAGGCCG
CGCTGGCCATTGACCAGCTGGCGCCGCAGGCGTCCGTCGAGATCACGTTGCTGCAGGCCC
GCGGGAAGCATCAACCAGAGGCTGTCGCCGTCGCAGGTCATCATCGCTTCGATGACCCCT
TCCATCGCCGCATCGGTACCGGCATCACGGCCCCAACGACGCAGTTCGCGCCGTTGCGGG
TCGTAGCGCACCAGTGCATCGGTCGATCCGATCCAGACCTGGCCACGCCGGTCCTCGCGC
ACCGAGGTCAGCCAGTGCATGCCGTTGACCCAGGTGCGGTGCTGCTCGATCCTGCCGGTC
TTCGGATCGAAGCGGTCCAGCGCGCCATGGCTGCCCACGGTCCAGACACCGCCATTGCTG
GACGGGCTGGTGCCCAGCACGAGCGCATTGCGCAGCGAGCTGGGGTCGTCCTCCAGCCGC
GACAGCACCGAGAACTGCCACCAGCGTGGCAGCAGGTGCCACAACCCGGCATTGGTGCTG
GCCAGCCAGATGCCACCTTCGCGGTCCTCATAGGCACCGGTCCAGTTCGGCCGCACCGGA
CCGCGTGCGATCGCGCTGTACAGAGGCACGGTCTGGTACTGGCCGTCGACCGCACGTCCC
AGCCCGGTGCGCGTATCCAGCCAATGCCCGCCCTGCTCGTCGCGCAGCATCATGCCCAGC
ACCTGCTCGCCTGGCGGCAGCTTCCACGGTGGTGCCTCGAAGCGGCCATCCGGGCGGCGC
ACGGTGGCCCCGGCCATCGTGCTGATCCACAGGCTGCCATCGGGCTCGGCGGTCAACCCG
TTGATCAGCAGGCTGGGAATGATGTCCGTACCGACACGCTCGAAGTCGGTCCCGGTCCAG
CGTGCCACGCCATGCTTGGTGCCGATCCACAGGCTGCCATCGGCCAGCGTGGCCAGGTAG
GGCACCGACGACGAAGGCAGGCTGCGCGGATTGTTCGGCTCGGGCAGGTAGCGCTGCAGG
CGGTCCTGGCTGTCCAGGCGGTACAGGCCGCCTTCGTGGGTACCGAACCAGATCGAGCCA
TCAGGCGTGCTGGCCAGGCTCCAGACCGTGTTGGTGCCCATCAACGGCTGGCTGCTGCGG
TCGTAGAAGTGCAGCTGCCGGCGGTCGGCCGACATGCGCACCAGGCCAGCGTTCTCGGTG
CCTATCCACAACTGGTTGCGGGCATCGACCAGCACCGTCCAGATGCGGTTGTCACGCAGT
CCATCCTCGGAACGCCACACGCGGTAAGTGCGGCCGTCATAGCGGGCCAGGCCATCGTTG
GTCGCGATCCACAGGTAGCCGTACCGGTCCTCGGCCATGCGGTTGACGGTATTGGACGGC
AGGCCATCGAACACCGTCACCTGCCGCGGGCTCGGAGGCACCGGCTGTGCCGCAGCGGGC
AACGCGCCGCACAGGAGGACCAGCAGCAGCATCGCCGCCCGCAGATACACCACCGATTGC
CTCCTCACGCTGGTCCTGATGATTCCCGCGCTGCGGGCGTCGGCATGGTAAACCGAAAGT
CGCGCCGTTCACGCCCGGCGCCGGCACGGTCACGCAGTTGCCTGCCGTTTCGCACGCGCC
TGGGCGATGGCCGCCACCAGCAGGTCGCCGGTCACCGGCTTGCGCAGGAAGCCATCGAAG
CCGGCGGCCAGCACCTGGGTTTCGGCGTAGGCATCGGAACGGGCGGTCACTGCCACCAGC
GGCAGTTCATAGCCCATGGTGCGCAGCTGGCGGGCGATGGCCGTACCGTCCAGCGCGGGC
AGATCGAGATCGAGCAGGCCGACGTCGAAACCATCGGTGGCGATCTCCGACAGCGCACCC
AGGCCATGCAGCACGTGGACCACCTCATGCCCGCGCACCCGCAGCAGGCCGGCGATGACC
TCGGCCACCGTGGCGTCGTCCTCGACCAGCAGGATGCGCAGCGGCGGCAGTTCCGGCAGG
GCCGCCACCTCGCCCGCGGTGCCGGCGGCCTGGCGCGTCCAGGGCAGGGGCAGGCGCACG
CGGAACCGCGCACCCTTGCCAGGCTGGCTGTCCACTTCGATACGCCCCCCCATCGCCACC
GCCAGTTCCTGGCAGATTGCCAGTCCCAGGCCACTGCCGCCGTAGCGCGACGCGGTGCGC
GGACCGTCGGCCTGTTCAAAACGATGGAACAGGCGCTGCTGCTGCTCGGCATTGATGCCC
GGGCCACTGTCATGCACTTCGAAACACAGGCCGCCCTTCTCTTCCAGGCGCACGGCCAGG
CCGACGTGGCCGCGCTCGGTGAACTTGATGGCGTTGCCGAGCAGGTTCAGCAGGATCTGG
CGCACGCGCATCTCGTCGCCGCTGACACTGACCGGCCCTGCCGGGTTTTCACCGCGCCGG
AATTCCAGCTGGCGCTGCTGCGCCATCGGCTGCATCAGGCCCTGCACCTGGTCGAGCAGT
TCCTCCAGGTCGAACGGACGCAGATCCAGCTCAAGCCGCCCGGCTTCGATGCGGGCCAGG
TCCAGCGCATCGTTGACCAGCCGCAGCAGATGGCTGCCGGCCTGCTGGATCGACCCCGCG
TAGCCACGCTGCACCGGATCCAGCGGAGTCGCCAGCAGCAGTTCGCTCATGCCCAGCACG
CCGGTCATCGGCGTGCGTACTTCGTGGCCCAGCGTGGCCAGGAAACGGCTCTTGGCCTGC
GAGGCCTGCTCGGCCAGCTGCTGCTTGTGCACCGTCAGCTGCCATTGCTGGCGACGGCGC
AGCCGCGCGCGGACCGACCAGACCAGGACCACCAGCAGCAGCGACCCCAGCAGGATGTAG
CCGAAGATCGCCATGCCGCTGCGCCACCACGGCGGCAGCACCTTCACCTGCAACTGCTGC
GAAGGCGTCCACGCGCCCCGGGCGGTCGCTGCCTGCACCTCGATGACGTAGCTGCCGGTC
GGCAGCCGCGACAGGGTGCGCTGGCCATCGCCCCCCTGCTCCACCCAGTCCTGGTCATAG
CCCTGCACGCGGAAGCGGTAACGGTTGCCCTGCGGGCTGGCATAGGACAGCAGCCGCGCA
TCGATCTGCAGATCGCGGTCATCCGGTCCCAGCAACAGGGTGCCGGTGAGCGGCAACGGT
TGCCAGCCGCGCGCGTCGTCGCGGCGTACGCGCACTTCGGCGATCACCAGCGATGAAGAA
GGCAGCACCGTGTCGTCGGCATTCACATCGAAGGCAACCAACCCGGTCTGGGTGACGGCC
AGCACGCGACCATCTGCATTCACTGCCGGTGGCCGGCCGGTGAACTCCGCATCGGACAGT
CCATCGCGCTCGTTGAACTGCTGCAGGCGCCGCGTTTTCGGGTCCCAACGCAGCAGGCCG
CGCGGCGTCGTCGCCCACAGCTGGCCGTTGCCGGCCAGCGCCAGCCCGCCCATGGTGACC
GGCGGCACGCCTGCACTGCCGTCGATGCGCTGGATCAGGCGCAGGCTCAGGCCATCCCAC
TGGTAGCGCTCGAACGCGCCTTGGCGCGCCAGCCACAACTGTTGCGGATCGATCCACACC
AGGTCGTAGATGGGCCCGCGCGAAACGCCCGGTACTGCCTCGAAGCGTCCAGCCTGCTCG
CGCCAGATGCCCATGTCACCCATCACCCAGGGCCGGCCATGGGCGTCGAAGCGGATCTGC
TCGATCGGCGCATCGGCGGTCCCGCGGAAATGCTCCAGCGGATAGCGGTGCAGCAGCCGG
CCCTCTGCATCGCGCTGCTGCAGGTCCAGGCCCATCACCGACACCCACACCGTGCCATCA
GGCGCCTGCCGCATCAGGTCGATGCGCTGGCGCAGGTCGGCACTGCCATCGATCCGCAGA
TCGCGCAGCGCGCCGGTAGCCGGATCGTAGACGGTGATGCGGCCGCCGCGTCCCAGCCAC
AGGCGCCCATCCGGGCGCGGCAGCACCGACCACACCACGCCGCTGCCGAGCTGCCGGTCG
CTGGCCAGCAGGCGCAGGGTGCCCTGCGCATCGAGCTGGTACACCCCTCGCGCCGAGCCG
ACGTAGTAGTTCTTCCCATCGCTGGCCGCGCTCAACAGGTACTGGCTGTCCAGCGGCTTG
CCGTCGAGCTGGTTCCAGATCGAGAAGCGCCGCCAGTCCGGTGGCAGATAGGCCAGGCCC
TGGGTCAGCAGCGCCACCCACAATCCGCCCTCGTGGTCCTGCAGCAGATCGAGCACACCG
CTGTGCGCGGTCAGGAAGCCGCTGCCGCGGTCGCCCTCCAGCCGGCGCAGCGCCGCCGCA
TCCCCCCGCAACAGGCCATCGGAGGTGCCAGCCCAGTAGCCCCCCTGGCGATCGGCCAGG
ACCAGGGCCGAGCGCAGCTGGGCGCTGTCGGCCCATCGCGGACGACTGACCCGGTCCTGC
CCATCGATGCGGTACAGGCCATCGTTCTGGCTGCCGACCCAGATCGAACCCTCCGCATCC
CGGCTCAACCGGAGCACGCTCAGCGTGCCCAGTTCCCGCGCGGCCACCGGCTCGAATCCG
CTGCCGTTCCAACGCGCCACGCCCGCTTCGGTGCCCAGCCACAGGCGGCCCTGCGCGTCG
ACCAGGCTGGTGAAGATGCTGTTGCTGGGCAGGCCCCCCGGCTGCGCCGGGTCATGGGTG
TAGAGGCGCACGCTGCCGTCCTCGCCAAGCCGGCAGACGCCATGGTTGTTGGTCCCGATC
CACAAGGCGTCGTCGACATAGGCCAGCGCCCAGAACTGCCCCTGGCAGGTGGAATTGACC
GTGTCGAAGGTCCGGAAGCGCTCGCGGTCGGCATCCAGGCGGGCCACGCCCTTGCCGTTG
ATGCCCACCCAGACCCGGTCCAGCGGATCGATCAGCAGGGTCTCGATCTCGTTGCCGGGC
AGCGAGCCCGGCTGTTCCGGATCGTGCTCCCAGACCCGCAGGCTGTTGCCGTCATAACGG
GCGAGTCCACCATCGGTGGCGGCCCAGATGTGGCCCTGGCGATCCTCGGCCAGCGCCACC
ACCATGCGTGACGGCAAGCCTTCGGCGGCACCGAAGCGGCGCAGGCGCGGTGTTTCTGCC
ATGTCCAGGGTCGCAGCCGCCGTGGCCAAAGCCATCAGCAGCAGTCCCATACCTGCGATG
CCACGGCACCACCGGCGCCAGCCGCTCGTCATCCTGAACCCCCTGTCCTGGGCCGATTGT
CACACAGGGCCGGGTTCATGGCTGCAACAGGCTGTTTCCAGCGGCGGCACCACCACGAAC
TGTTGCAGCCATGCACGCAACGTTGGCAGGGGGCTGTGCGTATGATCACAGCGTCACCTT
CCGGAGCCCGCCATCGATGCGTCCCTGCCTGGCCCTGCTGCCGATGCTGCTCGCCACCGC
CCCTGCCTGGGCGGCCACCGACACCTATCGCCTCGATCCGGTGCACACGCGGGTGCTGTT
CTCCATCGATCACGCGGGCTACTCGCAGGCCATGGGCACCGTGTCCGGCAGCGAGGGCCG
CGTGCTGTTCGATCCCGACAACTGGCGCGACGCCACCCTGGAAGTGGACATTCCGGTGTC
GCGTCTGGACCTTGGCGACGCCAAGTGGAACCAGGCCACGCTGGCCCGCAGCCTGCTCGA
TGGCGAGCGATTCCCCAGCGCACGCTTCGTCTCCAGCCGGGTCGAACCGATCGACGCCAA
GCGTGCGCATGTGATCGGCACGCTGACCCTGCGCGGGGTCAGCCAGGAAGTCACCCTGGA
CGTGACCCTCAACGCGCTCAAGCGCTACCCGCTCCCTCCATTCCGACGCACCGCCGGGTT
TTCCGCCAGCACGACGCTGAGCCGGCGCGCGTTCGGCATCACCGCCTGGCCGGGGGTCAT
CGGTGATGCGGTACAGGTGCGGATCGAGGCCGAAGCCACCCTCGACCGCAGCGACGCCCC
GGGAACTCCCGCTCCCGTTCCACACTCCGACCACACGACGGCCCCCAAGGACCCTTCATG
ACCGCCAAGAACACCCCCGCCGCGTGGGGAAGTGTCAGCCAGCTCCTGCACTGGTTGATC
GCACTGCTGATCCTCGCCCTGGGCGTGGTCGGCCTGACCATGGGCGAACTGCCCAAGACG
CCCAAGTACTTCTGGGTCTACACCGCGCACAAGTCGATCGGCATCACCGTGCTGGCGCTG
GTGCTGTTCCGTCTCGGCTGGCGCCTGTATGCCGGTGCGCCGAAGCAGGTGCCGGGCGTG
CCCAGCTGGCAGGAACGCATCGCCAGTGCCACCCACGTGCTGCTGTACGTGCTGATGTTT
GCCATTCCGCTGTCGGGCTGGCTGTACGATTCGGCCAGTGGCCTGCGCCCGTTCCGTTGG
TTCGGCCTGGTCGACGTGCCCAAGCTGAGCGGCCCCGACCCGCAGGTCGTCGCGGTGTCC
CATGCCCTCCACGAATACGGCTTCTGGCTGTTGATCGCGGTAGTGCTGGCCCATGCCGGC
GCTGCCTTCTACCACCACCTGTTCCAGCGCGATGCAACGCTGTCCCGCATGTTGCCGCGC
GGCTGGCTCGCCTCCCCTCAGAAGGACTGACCGATGAACCTGAAACTGACCACTCCGGCC
GCCGTGGCTGCCGCCCTGGCCGGCATGCTGGCCACCGCCCCGGCGCTCGCTGCGGAGTAT
GCGCAGGCCCCCGGTGCCGGCTCGATCCTGGTGTTCGCCAGCAAGTACGACGGCGAAGTG
TTCACCGGCAGCTTCCCGGGCTTCGCCACCAAGCTCAGCTTCGACCCGGCCAACCCGGCC
GCCGGTTCGCTGGATGTGGTGATTCCGCTGGCAGGCGCCAGGAGCGGCAACAGCGACCGT
GACTCGACCCTGCAGGGCGCCGACTTCTTCAATGTCGGCAAGTTCGCCACCGCGCGTTAC
ACCGCCAAGGGCTTCCGCGCCGTGGGCAACGACCAGTTCGCCGCCGATGGCACCCTGGAA
CTGCGCGGCGTCAGCAAGCCGGTCACCCTGACCTTCACCTGGAAGCCGGGCACCCAGCCG
GTGCTGACCGGCAAGGCCACGGTCAAGCGCCTGGACTTCGGCGTCGGCGGCGGTGACTGG
GCCGATACCAAGACCATTCCGGACGACACCGCGATCAGCACGATCGTGAAGTTCGACGCG
AAATAAGACCATCCGGTGATGCCGTGCCCGCGGCCGGCATCACCGGGCATCGCAACGCAT
CCGGTAGTGCCGGCCGCTGGCCGGCATCACCGGGAACAGAGGAGTTGCCGGCCAGCGGCC
GGCACTACCGATCGACGGCCAACCAGGCCTGCACCGTGGCCGCATCGAACGGCCAGTCCA
GCTCGCGCTCGCCGCGCTCGTCGCGCAGCACCGGCACGCGCGTGCCATAGCGCGCTTCCA
GCGCCGGCTGGTCATCCAGGAACACCGATTCGAACTCCGGCGCCCGCGCCTTGGCCAGCT
CGGCCAGGGCCAGGTCGCACAGGTGGCAATCGTCACGCTGGATCAGGGTCAGCACCAGTC
AGGCTCCCGTGGCGGAAATGCTGCGCCGCAGCCATCGGATGGCCCGGCAAGCCGCTAGAA
TAGCCGCTTGTCCGGTACCCGCAGTTTGGCATCCATGGCTGTCAGCACGTTCGACGTTTT
CAAGATCGGCATTGGCCCGAGCTCCTCGCACACCGTCGGACCGATGAAGGCCGCCGAGCG
ATTCATCCATCGCTGGCTGCTCGACCCGGGTCGCCTGCACGAGGTCGCGCGCATCCGCGC
CGATGTCTACGGCTCGCTGGCCTTGACCGGCCGCGGCCATGGCACCGACAAGGCGATCCT
GCTGGGCCTGGAAGGCCAACGGCCTAACCTGATCGACCCGGACATCATTCCGGCCACCCT
GGAGCGCATCCGCAGCAGCAAGCGCATCCAGCTGATGGGCCAGCACGAGATCGCCTTCGA
CGAGAAGCGCGATCTCGGCATGAACAAGCGCCAGAAGCTGCCCTACCACACCAACGGCAT
GCGCTTCACCGCGTACAACGCCGACGACGAAGTGATCGCCACCCGCGATTACTACTCGGT
CGGTGGTGGCTTCGTGGTCAACCAGGACGACGCAGCCGATGACCGCATCGTGCCCGATGA
AACCCCGCTGCCCTACCCGTTCAAGAGCGGCGACGAGCTGCTGGCACAGACCGCACGCAG
CGGCCTGAGCATCGCCCAGCTGATGTTCGAGAACGAAAAGTGCTGGCGCAGCGAAGACGA
GATCCGCGCCCAGCTGCGCGAGATCTGGAGCGCGATGCAGTCGTGCGTCACCCGCGGCAT
CCGCGAGGAGGGCGTGCTGCCGGGTGGCCTGAAGGTCGGCCGTCGTGCACCGGCGCTGTA
CCGCGAGCTGTCGTCGAAGCCGGAAGCGGCGATGCGCGATCCGCTGACGACGCTGGACTG
GGTCAACCTGTACGCACTGGCAGTGAACGAAGAGAACGCTGCCGGTGGCCGCGTGGTGAC
CGCACCGACCAACGGTGCGGCCGGCGTACTGCCGGCGGTGCTGCATTACTTCGACCGCTT
CTGCCCCGGCGCCAACGAACAGCGCGTGTTCGATTTCCTGCTGACCTCGGCGGCGATCGG
CATCCTGTACAAGGAAAACGCTTCGATTTCCGGTGCCGAAGTGGGCTGCCAGGGCGAAGT
GGGCGTGGCCTGCTCGATGGCGGCCGGTGGCCTGGTCGCGGCGCTGGGGGGCAACCCGAG
CCAGATCGAGAACGCCGCGGAAATCGGCATGGAACACAACCTCGGCCTGACCTGTGACCC
GATCGGCGGGCTGGTGCAGATCCCCTGCATCGAACGCAATGCGATGGGCGCGGTGAAGGC
GATCAACGCCTCGCGCATGGCGATGCGTGGCGACGGCAAGCACAAGGTGTCGCTGGACAA
GGTCATCAAGACCATGCGCGATACCGGCCGCGACATGCAGGACAAGTACAAGGAAACCAG
CCGCGGTGGCCTGGCGGTGAACGTCATCGAGTGCTGAGGGCGACCGGCTCCGGCGCGATG
GCGACGGGCCACAGGTAGAGTCGACTGTCAGTCGACCATCGCGCGCAGCGCGGGATTTCC
GCGGCCTGAGGGAAGAGCAGTCGACCAACAGTCGACTCTACCCGGTCACCCTTGCCCGTA
CGGGCGACACCGTCACCGCGTTCCGGTTAGGCTCGGGGCTTCCCCACCCCGGATTGCCCC
ATGCGCGTGATCGCTGCCGCCCTGCTTGCCTGCCTTCCGCTGGCCGCCCTGGCCGCCCCC
ACCTACGGGCCTCGGCTGGAGGGTTTCGACTACGGCTATCCGGTGAAGACCTTCGCGCTG
GAATCGCAGCGGCAGCCGCTGGAGATGGCCTACCTGGACATCGCGCCGAAGAAGGCACCC
ATCGGCGTGGTGGTGCTGCTGCACGGCAAGAACTTCTGTGCCGCCACCTGGAAGGAATCG
ATCAAGCCACTGGTTGCCGCCGGCTACCGGGTGATTGCCCCGGACCAGGTGGGCTTCTGC
AAATCCAGCAAGCCCGAGCGTTACCAGTATTCGTTCGCGCAGCTGGCCGCCAACACCCAT
GCCCTGCTGCAACAGCTGCAACTGGGTGACGTCCCGGTGCACCTGGTCGGTCATTCGATG
GGCGGCATGCTGGCGGTGCGCTACGCGCTGATGTTCCCGCAGGACCTGCGCAGCCTGTCG
CTGGTCAATCCGATCGGGCTGGAGGACTGGAAGGCGCTGGGCGTCCCCTGGCGCAGCGTC
GACGCGTGGTACGCCGGCGAAATGAACATCAGCTATGACAGCATCCGCCGCTACCAGCTG
GAGGTGTACTACGACGGCAAATGGAAACCGGCCTACGAACCGTGGGCGCGGATGCAGTCT
GGCATGTACGAAGGCCCGGGCAAGCAGGCCGTTGCATGGAGCCAGGCGCTGGCCTCGGAC
ATGGTGTTCAACCAGTCGGTGGTCTACGAACTGAAGCACCTGCAGGTGCCGACCACGCTT
TTCATCGGCCAGAAGGACCGCACCGCGATCGGGCGCGACCTGGCGCCGCCTGCGGTGAAG
GCGACGCTGGGCAATTATCCGGTGCTGGGCAAAGCAGCGGCCGCAGCGATTCCCGGCGCG
ACGCTGGTCGAGTTCGCCGAACTGGGCCATTCGCCGCAGGTGCAGGACCCCAAGCAGTTC
AACAGCGCGTTGTTGAAGGCCCTGAAGTCCCGCTGACCGGCAGGCGTGCCCTCTGTAGAG
CCGAGCCCACGCTCGGCTCATGCGGCAGGACCGGGGTTCTGTCAGGAGCAGCCGAGCGTG
GGCTCGGCGCTACAGGAACAATGCGATCAACCCACGATCCGCAGCACGTCATCCAGCAAC
GCAGCCGCAGTGACTTCCGCGCCGGCACCCGGCCCCTGGATCAACAAGGGTTGGTGGCGG
TAGCGATCGCTGTGGATGGCCACGCGGTTGTCGGTGCCGGCACCCTGCGCCAGCGGATGA
TCGGCCGGCAGTTCGCGCAGGCCCACCTGCGCACCTTCGCTGTCAACACGGCCAACGAAA
CGCAGCACGCGGCCGTTGTCACGTGCCTGCTGCCAACGCGCCTGCAGCGGCGCATCCAGC
TGCTCCAAGGCAGCCACGGCATCCTCCAGCGGCAACGCTGCCAGCGCTTCAGGCACCAGT
GAATCCACCTGTACCTGCGACGCATCCAGCGCCAGCCCGCTGCTGCGCGCCAGGATCAGC
AGCTTGCGGCGCACGTCCTCGCCGGACAGGTCCAGGCGCGGGTCTGGCTCGGTATAACCG
GCCGCCAGCGCCTCGCGCACCGCCGCCGAGAACGGCGACTGGCCGTCATAGCGATGGAAC
AGCCACGCCAGCGAGCCGGACAGCACGCCCTCGATGGCATGGATGTGATCGCCACCGGCC
ACCAGCGCGCGCAGGCTGCTCAACAGCGGCAGCCCGGCACCAACGGTGGCACTGTCGCCA
TAACGCGCGCCACTGTCGGCACAGCTTTCGGCAATGGCCCGCGCGCGGGCGAGCTGCGCG
CCCCGGCCCAGCTTGTTGGCGGTCACCACATGCACGCCGCGCGCCAGCCATTGCACGTGA
CGGGCGGCCACGTCTTCACTGGCCGTGGCATCGACCACCACGTCGCCACGCTCCAGCCCT
TCGGCGCTCGCCCATGGTGGCGAACTGTGGCCATCGCGGGGGGCTCGACGTGCCAGTTCC
AAGGGCAGCGCCAGGTCGCGATCGATCTCCAGCGCGGTGCGCGAGTTGGCCAGCCATTGC
ACGCTGGGCAGTTCCAACCCGCGTGCCTGCAGCGCCTGGTAGCGCTGTACGAAGGCCGAA
CCGACCGTGCCCGTACCGAGCAGCGCCAGGCGTCCCGCCCCCAGCGCAGGAATGTCAGCG
GCGAGTGCGCTCATGCGTCCACCACCTGTTTGCGGCGGGCGGCCGCATCGATCACCGCTT
CGGCGCGCTGCAGCGCGGCGCCGAGATCGGCCAGCAGGTCACGCTCGGCCTCGATGCCGA
CCGACAGGCGCAGCAGCCCTTCGCTGATGCCGGCGGCTGCACGCGCTTCGGCGGTCATCG
CCGCATGAGTCATCGTGGCCGGATGTGCGATCAGGCTTTCGACGCCGCCCAGCGATTCGG
CCAGGGTGAAACAGCGTAGCCCGTCCACAAATGCACGCACCGCCGCATGCGGATCATCAC
CGGCGCAGTGCGCCAGTTCGAATGACAGCATCGCGCCGAAGCCATTCTGCTGGCGCGCGG
CGATGGCGTGGCCCGGGTGATCGGCCAGGCCCGGGTAGTACACCGCGCCGACCGCCGGAT
GCTGGTCCAGCAGGGCAACGATCGACGCCGTGTTTTCCTGGTGCACGCGCAGGCGCGCAT
CCAGCGTGCGCAGGCCGCGCAGGGTCAGGAAGGCATCGAACGGCGAACCGGTCAGGCCCA
GCGCGTTACCCCACCACACCAGCTGCTCGTGCAGCGCCGGATCGCGCGCGACCACCGCCC
CACCCACCACATCGCTGTGGCCATTGATGTACTTGGTGGTGGAATGCAGCACCAGGTCCG
CACCAAACGACAGCGGCTGCTGCAGCGCCGGTGACAGGAAGGTGTTGTCGACCACCACGA
GGGCACCGGCCTTGTGCGCGGCATCGATGACGAAGCGCAGGTCGGTGATGCGCAGCAGCG
GGTTGGACGGGGTTTCCACCAGCACCAGCTTTGGCTGCGTGGCCAGCGCCTGCGCCAGCG
CTCGCGGATCGGTCAGGTCGGCGGTGACCAGTTCGAAGTGGCCCTTCTTTGCCAACGCGT
TGAACAACCGCCAGCTGCCGCCGTAGGCATCGTGCGGCACCACCAGGGTGTCGCCCGGCT
GCAGCAGCGCGTTCAGCACCAGGTTGATCGCGCCCATGCCGGTCGCGGTGATGACGCCGC
CGGCGCCGCCTTCCAGTTCGGCCAGCGCTTCACCCAGCAGGTCGCGGGTCGGGTTGCCAC
TGCGCGTGTAATCGTACTGGCGCTTGTTGCCGAAGCCTTCAAAACTGAAGTTCGACGACA
GCACGATCGGCGGCGTGACCGCGCCATGCGCGGTGTCCCGATCGATGCCGGCACGGACGG
CGGCAGTGGTACGACTACAGGACGGCTCGTTGGCGTGCAGGCTCATGCGGACTCTCCAGA
AGTGCGGAAGGCGGTGGCGAGGATCGCATCGATGCGATCGGTTTCTTTGAGGAAGGCATC
GTGGCCATAGGGCGAGCGCAGCACGCGCAGGCTGCCGCGCGGGCCCAGCCCTTCGACCAG
GCCGACCAGGTCGGCCAGCGGCACCAGGCGGTCGCCCTCCACGGCCACCACCACGGTCGG
CGGCAGGATCGCGGTGGGATCGACGCGGTGCAGGTCGATTGATTCGGACAGGCGCAGGTA
AGCGGTCACCGGCGTGCGCGCGACGTACTGCGCACCGGCCGCGTCGAGATAGTCTTCGGC
AGCCACGCGCACGCGGCCATTGATGACCTCCGGCGCAGCATCAAAGCGCTCGCCGAACTC
TTCCGGGGTGCGGTAGCTGAGCATGGCGAACTGCCGGGCCAGGGCCAGGCCGTGGTCTTC
GCCGCACTGCAGCTGGCCCAGCGCGACCGCGCGGCGCTGCAATGCGCGCCAGGCGGCGGC
ATACGGATGCGGTCGGTGCGCACCGCTGGCCAGCACCAGCTGGCGCACGCGGGCACGATG
ACGGATCGCGAACTGCTGGCCGACCAGCGCGCCATACGAATAGCCAACGAAGGCCTTCAG
CGTGCGGATGCCGAGATGGTCCAGCAGCAGCGCCAAGGCATCGGCCTGGTCGGCGGTATC
GATCGGCACATCCAGTGCACCGTCGGCGCCGATGAAGTCGAAGGCCAGCACGCGCAGCTG
CTGCGGATCCAGCGCGCGGCCGCTGCCCACCAGGTCTTCGGCCCAGCCCTTCTCGCGGAA
CTGCGTGTTGGACGCCACGTGGCGATGGGCGGAAATGCCGCCGGCCAGCACCACCACCGG
TGCATTGGCCGGACCGACCCACTCATAGCGCAGGCGCACCGGGCTGGGGCCGGCGTGGCG
CATCGACAGCACCGCGGCGAACTCACCGCGCTCGGCATGCACGCGGTCTTCGACCGGCAC
GCTGACGGGGACAAAGGGTTCGGGGCGAATGGCGGTACTGGCGGCGAAGCTCATGGCGGG
ATCCGGTTGGGGAATCGGCCATCGAGCCTTCGCGGGGCCCGCGTTCGAGATGCACGTGTG
GTGCATGGTTCGAACCATCTTTCGGTGGACGCCACGGTCCCCGCAGGATTTGGCACCTAC
GCAGGCGCTTGCGCGCCTGCGGGCTGCCCCGGCTTCAAAGGGCCTGTCCCTCTGCCGGTC
TCGATGGTGGGGCCACGATGCCAGCCCTTTCCGGCACTGTCAATCCCTTCATGCGGATAA
AGCGATGAATATTCTTGGGACAGCTATGCGAAGGCCGTCCCGGTCGCCCTGTTCAGGATC
GGGTACAGTCCGGGCGGTCCATTCCGCTGGAAACGCCGATGTCGCGCCTGCCCCTGTCCT
GCCTGCTGCTGCCTCTGCTGGCGAGCGCGACCGCACACGCCGGCGACTGGCGCCAGGGCT
GGGGACTGGCTCCCCCTTCCGCCCCGGCCACCCGCGCAGGCAGTGCCGAGGGCGCCGCCC
CCATGGCCCAATTGCGCCTGCAGCCGGTCGGTACGCAATGGCAGGCCCGGATCGACAACG
GGCTGGCAGGGCCGCTGCAGATCCAGCTGCGCGCCGCCCCCGGGCACCCGGTCGAAGGCC
TCCCGGTCGAGTCGCTGATCCAGGGCGACAGCAGCCTGGTAGTCGGCCACCTGCCCGCCC
CGATCGATGGCCGCATGCTGGATCTGCGCCTGCAGTCGGTGCCGGGCAACCCGGCCGCAC
AGGCCGAAGATGTCGCCTACCGCCTGCCATTCGATGCGGCGCGCCTGCGCGTGGACCAGG
CGCCGCAGGGACGATTCAGCCATGACGACGAGGAGAACCGCGACGCGGTCGACTTCGCAC
TGCCGGAGGGCACCCTGGTGCTGGCCGCGCGCGAGGGTACGGTGATGCAGATCCAGGATG
GCTTCCGTGGCAACGGCCAGGACCGCGAACGCGATGGTGCCCGCGCCAACTTCATCCGCG
TGCTGCACAGCGACGGCAGCATGGCGCTGTACGGCCACCTGCAGGCCGGCGGCATGCGCG
TGCGTCGTGGCCAGGCGATAGGCGCCGGACAGCCGATCGGCCTGTCTGGCAACAGCGGCT
ATAGCAGTGCCCCGCACCTGCACTTCGTGGTGCAGGTCAATCGCGGCATGGGCCTGCGCT
CGGTGCCGGTGCGCATCTTCGCCGAGCAGGGCCAGCTGCAGTTCGCCCGCCAGGGCGAGG
CCGAAGGCGGTACCGGGCGCTGACCGCCCCCGGCCGGTATAATCGGGCGCTTATCTCTTT
GAAAAGCGCCCCGGGCGGGCGCCACTGCCATGTCCGAAGTCGCCAACGAAGCGTCGCGTC
GCCGCACCTTCGCCATCATTTCCCACCCTGACGCCGGCAAGACCACGCTGACCGAAAAGC
TGCTGCTGTTCGGGGGCGCGATCCAGATGGCCGGTTCGGTCAAGGGCCGCAAGGCTGCCC
GCCACGCCACCTCCGACTGGATGGCGCTGGAAAAGGAGCGCGGCATCTCCGTCACCTCCT
CGGTGATGCAGTTCCCGTATGAAGGCAAGATCGTCAACCTGCTCGACACCCCCGGCCACG
CCGACTTCGGCGAAGACACCTACCGCGTGCTGACCGCGGTGGACTCGGCGCTGATGGTGA
TCGACGTGGCCAAGGGCGTGGAAGAGCGCACCATCAAGCTGATGGAAGTGTGCCGCCTGC
GCGACACCCCGATCATGACCTTCATCAACAAGCTCGACCGCGAGGGCAAGGACCCGATCG
AGCTGCTGGATGAAGTGGAAACCGTGCTCGGCATCCAGTGTGCGCCGGTCACCTGGCCGA
TCGGCATGGGCCAGCGCCTGAAGGGCGTGGTCCACCTGCTGACCGGCGAAGTGCACCTGT
ACGAACCGGGCCGCAACTTCACCCGCCAGGACTCGACCATTTTCCCGTCCATCGATGCTC
CCGGCCTGGCCGAGAAGATCGGTGCACAGATGCTGGCCGACCTGCGCGACGAGCTGGAAC
TGGTGCAGGGCGCCAGCCACCCGTTCGACCTGCAGGCCTACCGCGAGGGCAAGCAGACGC
CGGTGTTCTTCGGCTCGGGCGTCAACAACTTCGGCGTGCAGCCGCTGCTGGACTTCTTCG
TCGAACACGCACCCGCACCGCAGGCGCGCTCCACCACCGGCCGCGAGATCGCCCCGGAAG
AAAACAAGCTGACCGGCTTCGTGTTCAAGATCCAGGCCAACATGGACCCGCAGCACCGCG
ACCGCGTGGCCTTCATGCGGGTCTGCTCGGGCCGCTTCAGCGCCGGCATGAAGACCTTCC
ACGTGCGTACCGGCAAGGAAATGAAGCTGGCCAACGCGCTGACCTTCATGGCCAGCGACC
GCGAAATCGCCGCCGAGGCGTGGCCGGGCGATGTGATCGGCATCCACAACCACGGCACCA
TCTCCATTGGCGATACCTTCACCGAAGGCGAAGCGGTCACCTTCACCGGGATCCCCAACT
TCGCCCCGGAACTGTTCCGCCGCGCCCGCCTGCGCGATCCGCTCAAGCTCAAGCAGCTGC
AGAAGGGCCTGGCCCAGCTGTCCGAGGAAGGCGCGACCCAGTTCTTCCGCCCGCTCACCA
GCAACGACCTGATCCTGGGTGCCGTCGGCGTGCTGCAGTTCGACGTGGCCGCCTACCGCC
TGAAGGACGAGTACGGCGTGGAAGCCACCTTCGAGCCGGTGAGCGTGACCACTGCGCGCT
GGGTCCACTGCAGCAACGAGAAGAAGCTGGAAGAGTTCCGCGAGAAGAACGCGCTGAACC
TGGCGCTGGATGCCGCCGGGCACCTGGTCTACCTGGCGCCGACCCGGGTCAACCTGCAGC
TGGCCCAGGAACGCTCGCCGGACGTGCGCTTCTCTGCCACCCGCGAAGCGGCGCATACCG
TTTCGGCAGGCTGATGCCACGGGGTCGGATCCCTTTCCGGCAGGAAAGGGCTATGACCTC
AGCCAAGGCAAGGCAGGCATTCACACACCATACGGTGACAGGCGTGCACGCATCGCCCAT
CGCGGCGATGATAGGGGGGGTGCGGGTCCCCCTCCCCGCGAACAATGCCTACGCCATGTC
CACGACGTCCATTGCTTCGATCCGTGAAGAAATCGCCAGCGCCCTGACCCATGGCCTGGG
CGCGGTATTCGCCCTGGCCGCCAGCGCGGTGTTGATCACCCTGGCGGCGATCTACGGCGA
CGGCTGGCAGCTGGCCAGCGCGATCGTATTCGGTATCGCGCTGTTGCTGCTGTACACCGC
CTCCACGCTGTACCACGCCATCCAGCATCCGGTCGCCAAGGGCCGGTTGAAGGTGTTCGA
CCATTGCGCGATCTATGTGCTGATCGCGGGCACCTATACCCCGTTCACCCTGATCGGCCT
GCGCGGTCCGTGGGGCTGGGGCCTGTTCACCGCGATCTGGGCGCTGGCGCTGGGCGGCGT
GGTGTTCAAGCTGTTCTACACCGGCCGCTTCAAGGTGCTCTCAACGGTGATCTACATCGC
CATGGGCTGGCTGGTGGTCGTGGCGATCAAGCCGATGTGGGCCTCGATCGATGGCGGCAC
CCTCACCTGGCTGTTCGCCGGCGGCCTGTCGTACACGCTGGGGACCTATTTCTACCACCG
TGAATCGATCCCGTACTCGCATGCCATCTGGCACCTGTTCGTGATCGGCGGCAGCGTCTG
CCACTTCGTCGCGGTCACCATGCAGGTGCTGTAACGGCCGCTCGACGGCAGCGCGTGCAC
ACCATGCACATGGTCGCTTCGCGCCCTGTCCACGAAGAGGGGGCAACCATGGCAGCGTGA
ATGCTGCCGCCTCCCCTGCCGCAAAGCGCACGCCCCGCTGGCGCCTCCGCCGCCCCGGCC
CACGAGGCCGGCGCTGGCTCACGATCCTGATCTTCCTGCTGGCGGCGATCCTGGTACTGA
TCGCGTTGTGGGACTGGAACTGGTTCAAGGGGCCGGTGGAGCGCGCGGTGCAGGCACGCA
CCGGCCGCGTGCTGCACATCGGGAACCTTGATGTCGACCTCGGCCGCACCAGCACGATCC
GCGCCGATGCGGTCACCTTCGCCAATGCCAGCTGGGCGAAACAACCCGATATGGCCAGTG
CCGACCGCGTCGAGATCGACGTGCGGGTCTGGCCCCTGCTGCGCGGCAGCGTGCAGCTGC
CCGAAGTGCGCCTGACCCGGCCGGACGTGCTGCTGGAAACCGCCCCGCGCAAGGGCGAAC
CGGGCAACTGGGATTTCCTCGGTGACAGCGCCGGCGGGACCAGCCCCCAGCTCAAACGGC
TGCGCGTCGATGACGGTCGCCTGCAGTTCCTCGATGCGCTCGGCCGCACCGATATCCGCG
TGGACGTGCGCAGCGGCCAGCCGAAACAGGCCGACGCGGCGCCACCGCTGCTGGTGCAGG
GCAAGGGACGCTGGCGGGGCAATCCGTTCACCCTGCGCGGTGGTACTGAATCACCGCTGG
AGCTGACCGACAGCGGCCACCCGTTCCGCATCCACCTCGACGGTCGTGCTGGCGCCACCC
ACGCCGTCGCCAGCGGCACATTGACCAATCCCTTCCAGCTGCGCGTGTTCGACCTGCAGT
TCGCGCTCAGCGGCCAGGACCTGGCCGACCTCTACCCCTTGCTCGGCATCGCCATTCCGC
CGTCCCCGCCCTACGCGTTGAATGGTCGGCTCAAGCGTGACCACGACCTTTGGCGTTACG
AGCAGTTCACCGGCAAGGTCGGCGACAGCGACCTCGGTGGCAACCTGCAGTTCGAAGTGG
GAGGCGCGCGCCCGCGACTGACCGCCACGCTGGAATCCAGACGCCTGGACTTCGATGACC
TGGCCGGCTTCGTCGGTGCGCCACCGAAGACCGGCGGCGGCGAAACCGCCAATGCAGAGC
AGAAGGCCGAGGCCGCACGGGTCGCCGCGCGTGCGCGTGTGTTGCCGGACACGCCCTACA
ACCTCGGCAAGCTGCGTGCGATGGATGCCGACGTGCGTTGGAAAGCCCACCGCATCAACG
CGCCGTCATTGCCATTGGACGACATGGATGCACACCTGTTGCTGGACGACGGTGTGCTGC
GGCTGGACCCACTGAACTTCGGCGTCGCCGGCGGCGACATCCGCAGCACGATCCGCATGG
ACGCGCGCCAGCCGCAGATCAGTACCGCGCTGAAGGCCAGTGTGCGCGGCGTGCAGCTTG
GCCAGTTGTTCCCCGACGCCAAGCTGGCCGAACAGGCCAAGGGTGGCATCGGCGGCGAGG
TGGACCTGAGTGGCCGCGGCAATTCGATCGCCGCGATGCTCGGCAGCAGCAGCGGCAAGG
TCGGCCTGGCAATGGGCCGTGGCCATGTCGGCAACCTGGTGATGGAACTGGCCGGCCTGG
ACATCACCGAGTCGCTGAAATTCCTGGTGACCGGCGACAAGCAGATCCCCCTGCGTTGCG
CCTTCGCCGACTTCGGCGTGCGCGACGGCCTGATGACCAGCCAGGCGTTGGCGGTGGATA
CCACCGACACGATCCTCATCGGCGAAGGCACGGTCAGCCTGCGCGACGAGAGCCTGGACC
TCCTGTTGAAGCCACGCCCGAAGGACAAGAGCATCCTGGTGCTGCGCTCGCCACTGCACA
TCGCCGGCACTTTCAAGGACCCGTCGTTCCGCCCGGACTTCAAGGCGCTGGGCATCCGCG
GCGCGGTGGCCCTGGCACTGGGCAGCATCGCCCCGCCGGCGGCATTGCTGGCAACCATCG
AACTGGGGCCGGGCAAGGATGCCGACTGCGGGGGGCAGTATGCGAAGTAGGAGCGTTCGT
TCGTGGCGCCTGGATTGGTCGTGGTTTGAGGGGGACGAGTGACAGTTTCCTGCGCGCGCG
GAACGAGAGCGGAAATTCAAAGTCAAAAGAAAAAAGCAAAGTCAAAAGCTGTTGCCAACC
AAGGTTGGCAGCTACCAAAGGCAGTCAACCGACGGGCAACCCACCGCACTCGCGGGACGA
GTCCTGAGGCGGAGTGCATGGCCGTGCAGGACCGTTGGCGCCATGGGCCCGAGGCATGCC
TCGGGCGGGTTGGGCAAGACGCCCAACCCCGGTCTTGCCGTGTGCGCAGGACAGCGCACA
CGAGCAAGGCGCCATCGAGCCCCCATGGGTGAGGGCGCTTTGCTTGCGAAGCACTGCTTC
GCAAGCGCCCGAACGCACAGCCGCCAGCGGCTGGGCCGGACCGCGGAGCGGGGTTTACGG
CGTGTCCTGCATGGCCATGCCCTCCGCCTCCCCCGCATCAGGAAGGCGCTGCTTTGGCTT
TGGCTTTGGCTTTGAGCTTCGAAAAGCGGGCCGGCGGGCCGCAGGCCCGCCGGTGAACAC
CTCACCCCGCCACGATGTACTGCTGCAGCTGGTCCAGCTCGCGCCGCTGCGCATCAATCA
CCGACTTCACCAAGTCACCGATGGAGATCACCCCCAGCACCTGCGCGCCCTCCACCACCG
GCAGATGGCGGATGCGGTAGTCGGTCACCAGTTGCAGGCAATGCTCCACCTGCTCACCGG
GCGACACCGTCACCACCTGCGCCGTCATGATCTCCGCCACCGCGGTATCGCGCGATGAAC
GATCACGCAGCACGATCTTGCGCGCGTAGTCACGCTCGGACAGGATCCCGACCAGCCGCG
GCCCGTCCATCACCAGTACCGCACCGATGCCCTTTTCCGCCATCAACCGGATCGCATCGA
TCACCGCCGCGTCCGGCGCGACCGCATGTACTTCAGGAGACTTGCCATCCAACAGCTGCC
GTACCGTCGTCATCTGCCTGCCCTCCGAGGGTGGGTTGCAGGGCCGAGTCTGCCACGGCG
GATGCTAGCCACGCGTCAACCAGGTACAACGGCCGCTGCTTGGACTCTTCGTACAGCCGC
CCCAGGTACTCTCCCACCAGCCCCAGCGCGATCAACTGCACTCCCCCCAGGAACAGGATC
ACCGCCATCATCGTCGGCCAACCCGCCACCCGGTCGCCATACAGCGCCGCCTTCACGATC
ACCCACAGGCCGAACACGAACGCGACTGCGGCGGTTGCCAGTCCCAGGTAGGTGGCCGCC
CGCAGCGGCACAGTCGAGAAGCCGGTGATGCCTTCGAGGGCGAAATTCCACAGCCGCCAC
AGGCTGAATTTGCTGGTGCCGGCCACGCGCGCGTGGCGGTGATAGGGCACGGCAATCCGC
TTGAAGCCTACCCAGCTGAAAAGCCCCTTCATGAAACGGTGGCGCTCACGCATCCCGCGC
AGGGCGTTCAGCGCGCGCGGGGACAGCAGGCGGAAATCTCCGGTATCGGCCGGGATCGGC
GTACGCGACAGGCGACCCATCACCCGGTAGAACATCGCTGCCGTGGCGCGCTTGATCCAG
GACTCGCCATCGCGGGCCATGCGCGTGCCGTAGACGTTGTCATGGCCCTCGCGCCAGCGC
GCGACGAATTGCGGCACCAGCTCCGGCGGGTCCTGGCCGTCGGCATCGAGGATCATCGCT
GCCCCCTCGTGCACCAGATCCAGGCCCGCGGTCAGCGCCGCCTCCTTGCCGAAGTTGCGC
GACAGCTTCAGCGCCGAGACGCGCGCATCAGCCTTGGCCAACTCCGCGATCACCTCCCAT
GTGCGGTCATGACTGCCGTCATCCACATAGAGGATGTGGCCGTCGATGTCGGGCATGCCG
TCCAGCACTGCGCACAGCCGTGGATGCAGCAGCGGTAATGCCAGGGCCTCGTTGTAGGCG
GCGATGACAAAAGTGAGCCGTTCGCGGGTCATGCCCGGATTGTACATTGCCGGCCAGGCG
CACGACCCGTCGCCCGCCGCTCACGCCACGCCTGCCTCAGTCCTCCGACAAGTATGACGC
GCCTCCCAGCTGGCGCGCCTGGCGCTGGATCCATGCGGCGCGCCGCTGCACATACGGCCC
CGGTGCGGCCGCGTTGTAGCGTCGCGGTGCCGGCAGTACCGCCGCCAGTCGCGCACTCTC
GGCCGGGCTCAACCGGGCCGCGTCCTTGCCCCAGTATTTCTGGGCTGCCGCCTGCGCACC
GTACACACCATCACCGAACTCGGCGATGTTGGCGTACATCTCCAGGATGCGCTCCTTCGG
CCACAGCGCCTCGATCAGCACCGTGTACCAGACTTCCAGGCCCTTGCGGATCCAGCTGCG
GCCCTGCCACAGGAACAGGTTCTTGGCCACCTGCTGGCTGATCGTGCTGGCGCCACGCAG
GCGCCCTCCCCTGGCGTTATGGTCGCGGGCCTTTTCGATGGCCTGCAGATCGAAGCCATT
GTGGTCGGGGAAGCGCTGGTCCTCGGCCGCCACCAGCGAGATCGGCAGGCTCGGCGCCAT
CTGGTCGAGGTCGCGCCACTGGTAATGCAGCCGATAGGACCAGTCCGCCTCGCCCAGCGC
CTCGCCGTAGCGCCACAGCATCACCGTGGACACCGGCGGGTCGATGAACCGCAGCACCAG
CACCTGCAGGCAGCTGAAAGCAGCCAGCAGCACCGGCAGCCACAGCAGCCGCCTCCAGCG
CCAGCGCCGCCGGCGCGGCGCGGCCACCTCCGCCACTACCTTGTGCTGCTCTCCCGCTGC
CCCCATTACTGGTGCATCCTTCTTCTGTCTGGTTGTCGGCGCATTATCCGGCAACCGCCC
CCGTTTACGCGCGATGTGAGCCGATGACCGCCAACTCCGATTCCCTGATCCGTTTCCTGC
TCCCCGACGCCGGCGTCCGCGGCGTGCATGTGCACCTGCAGGCCACCTGGCAGGAAATCC
TGTCCCACGCCGTGTACCCGGACGCCGCTGCCGAGCTGCTCGGCGAGGCCTGTGTCGCCT
CGGCCCTGTTCACCGGCCACACCAAGATCGACGGCCGCCTGTCAGTGCAGCTGCGCAGCA
GCACTGCCCTGCGCACCCTGTTCGCCGAATGCACCGCGGGCGGCACCCTGCGTGGCATCG
CCCAGCTCAGCGAAGGCGCCGACGCGCCGCGTGACCTGTCCAGCCTCGGCGATGACGCCA
TCCTCGCCATCACCATCGAGAACCCCGGCCTGGACCCGCGCGAGCCGCAGCGCTACCAGA
GCCTGGTCGCGCTGACCGCGCCGGAACTGGACGAGGCCTTCGAGGACTACTTCCGCCAGT
CGGAGCAGCTGCCCACCCGCCTGCTGCTGGCGGCCGACCGCAACGGTGCCGCCGGCCTGC
TGCTGCAGAAACTGCCGGGCGACGAAGGCGACGAAGATGGCTGGGCGCGCGCCAGCGCCC
TGTTCGAGACCCTGGGCAAGGCCGAACTGCTGGCGACCCCGGCCGAGCAGCTGCTGCACC
GCCTGTTCCACGAGGAGCGGCCGGAGCTGCTGGGTGAAAAGCCGCTCTCCTTCGCCTGCT
CCTGCTCGCGCGAGCGGGTGGCCGGCATGCTGCAGTCGCTGGGGGAAGAGGAGGCCCGAG
CGGCCGCCGAGGACACTGGCGCCGTCGAGGTGCGTTGCGAATTCTGCGGACGCGAGTATC
ACTTTCCATTGACGGAGTTCGGCATACTGTTCCACGGCGCCCAGGGGGCTGTACCGGCGC
CTGAACGACTTCAGTGAACGGCAGTCTTGTACCTGGGGAGGATCAAGGCTTGTTAAGAAT
TCATAAACACCCTAGGATCGAGTTCCCGTCCCCACGGGAACTTCCGTTGTCTGTCCCTGT
CTGAACTGGTCCGATGCGTACCTTCCTGCGTCTACCGCTGGCCCTGCTGATCGCCCTTGG
CGCGATCACGGGCGTGCATGCGCAGAGCAAGGACACCCGCACCGTGCTGCCGGTCTGGAA
CAAGGGCAGCGGCAAGGTCGAGGCGCTGCTGTACCTTGAGCCGACCGGCGAACAGGCGGC
CGGCGCCCGCTGGCATTTCGGCCGCAACTCGCTGGACGCGGCCTTTGGCCTGTCCTCCGG
CGATTCGCTGGGCCTGCTCTGCAACAGCAGCAGCGGCACCAGCATCAGCGGTCTGGCCAG
CCATTGCATGCTGGCCAGCCTGGGCGACGAGGATGATCTGAACAGCCGTCGTTTCAGCGG
TACCGCCGCGCTGAACCGCGGCAACAGCCGCCTGGGCATCACCGCCGGCACTGGCCGTGA
AACCCTGCCCGCCTGGTTGTCGGGCCCGAACAAGGCGCCCTCGCTGCGTGCCGAGCAGAA
CGATCTGACCGTGTTCGCGCAGAAGAACATCGGTCGCGAAGGCTTCGTCTCCATCGCCGG
TACCTACGCCAAGGCGCGCCTGGTTCCGCTGGCCGACGCCTCGCCGGCCATCGTCGATCG
CTGGGACAGCAAGAGCCTGAGCATCGGCGCCGGTTACGGCAACTTCACCGGCAGCATCAT
CGGCCGCGTGGTCGACGTCCCGGGCAAGCCCGGCAAGTGGGAAGGCCTGGGCATCGGCCT
GACCTGGCGTACCCCGTGGTCCGGCCAGCTCACCGTCGGCGCCGAGAATGTGATCAGCCG
CGGCAAGAATCCGTTCTCCCCGCGCAACGAAAGCAACGACGACGGCACCGTGCCGTATGT
GCGTTACGAACAGGATCTCTGATCCCGGTAAACAGGCTCAGCAACGATATTCCCAAAGGC
GCCGAAAGGCGCCTTTTGCATGTGCAAGCCTGCCGCGCACTTGCGTAACCGGTATCGCCG
CTGGGCAATGAAACGCTGCGCACCGACATAGTGAGATACATTTCAATCGAAACTTTTTTC
ATCATTCTGCGTTAACAAACGAGGCAGAGCGCCTTGACCATGCCGGTAAACTACTGATTG
GCATGGGAAAAGCGCATCTTTACCAAAATCACAGGCTTGATTAACACAGCTTTAATTCTT
GGCGAACGCCCGTTACTATCGGGTCAGCCTCGCGATTTGGGAGCGCTTTTTCGCTCCCCC
GCCGGGCATTAACCCCAGCCAAGATTTCTTGGAGAGAGAGAGCCAATGAAACTCAAGTCC
AGCCAGCTGCGTGACGCAGTTGTGATCGCGCTTGTCGCCGGTGCCACCACCGCGACGGCC
CACGCCCAGGAAGCCACCAACCTCGACCGCATCGAGGTCACCGGTTCGCGCATCCGTCAG
GTCGATACCGAAACCGCCCAGCCCGTTCTGAGCATCAGCCGCGCTTCGATCGAGAAGAGC
GGTTTCAAGACGGTCGCCGACGTCCTGCAGAACATCGCCGCAGCCGGCAGCCCGGCCATC
AGCCGTTCCGAGCCGCTGTCCTCCGGTGAAGCCGTCGGTGGCTTCTACATCGACCTGCGC
AACCTCGGCGCCGAACGCACCCTGGTGCTGGTCGACGGCAAGCGCCTCGGCGCCAGCGTC
AGCGGCCTGCAGGACGTGTCGCAGATTCCGTCGGCCATCGTCGAGCGCATCGACGTGTTG
AAGGACGGCGCGTCGTCGATCTACGGCTCCGACGCGATCGCCGGTGTGATCAACATCATC
ACCCGCAAGAACTTCCAGGGCCTGGAAGCCAACGCCTACGTCGGCCAGTACGGCGAAGGC
GACGGCCAGAAGACCAGCTACGACTTCGTGGCCGGCTTCACCGGTGACCGCGGTTCGATC
ACCATCGGCGCCGAGTACGCCGAAGAAAAGGAAGTGTGGGCCAAGGATCGCTGGTTCAGC
CGTTATCCGCGCACCACCTTCCACCCGGCCCAGAACTGGAGCCCGGTCAGCCAGTGGGGC
ACCATCATCGATCCGGATACCGATGACTGGCTGGTGCTGAACCGCGGTGGCGACTACCGC
GACGTCAACCAGTACCACGACCAGGACTTCGCCGGCATCACCGGTGACACCAGCAACTCC
AATACGCAGATGCACCTGCTGACGCCGACCAAGCGTCGCTCGGTGTTCGCCAACGTCCAG
TACGACCTGACCGACAACATCCGCTTCGTCTCCGACCTGCTGTACACCCGTCGTGAGTCG
CAGGCCCAGGTCGCAGGCTATCCGTTGCAGTCTGCGTCGTATGAGCGCCTGGGTGCCAAG
TGGGATGCCGACAGCTACTACAACCCCTTCGGCAAGGACATGGGCTTCATGCGCCGTGGC
TGGGAAGTGCCGCGCCTGTCGACCAACAAGCTGACCACCTTCCGCTTCACCGGCGCCCTG
CAGGGCAGCTTCCAGTTCAATGACAAGTACTTCGACTGGGAAGCCGGCTACATCTACCAG
AACTCGGAGAACCAGCAGAGCCAGACCGGCAACTACAACGTGCTGGCGGTCAATGCCGCC
ACCGGCCCGTCGTTCTACAACCCGGCCACCGGCCGCGTCGAGTGCGGCACGGCAGCAGGC
CTGGTCGATGGCTCCAACCCGATCTATGGCCCGGGCGCCGGCGGCTGCCTGCCGTGGAAC
CCGGCCATTCCGTACGGCCGTACCGGTGACGGTGGCCTGACCGGCAACCCGGATCTGCAG
CAGTTCCTGTTCCCGACCACCAAGAACACCGGTGAAGTCACCACCAAGACCTACTACGCG
AACATCGCCGGCAGCCTGTTCACCCTGCCCGCCGGCGACCTGGGCTTCGCGCTGGGTTAC
GAGTACCGCGAGGACAAGGGTTCGTACAATCCGGACGCCCTGTCGCAGACCGGCTACTCG
ACCGACCTGGCCGCCGGCCCGACCGGTGGTGGTTACGACGTCAACGAAGTCTATCTGGAG
CTGAATGTTCCGATCCTGGCCGACCTGCCGGGTGCCAAGGAACTGAGCTTCAACGCCGCG
ACGCGCTACTCGAAGTACAGCACCTTCGGCAACACCACCAACAACAAGTTCGGCCTGAAG
TGGAAGCCGATCGACCAGCTGCTGGTGCGTGCGACCTACGCCGAAGGCTTCCGTGCGCCG
ACCATCGACAATCTGTACGGTGGCAGCTCGCAGACCTTCGCGTACTTCACCGATCCGTGC
GATACCGACTTCGGTTCGACCGGCCAGCCGGGCGTCGCTGCCCGTTGCGCCGCGGCCATC
GGCCCGACCGCCAGCACCTTCCGCCAGCTGCGCCAGGGCTACGTGCCGGCCAGCGGTCCG
GATGAGCAGACGCCGGACCCGTTCAACGCCGTCTCCAACCCGAACCTGACTCCGGAAAAG
TCCAAGTCCAAGACCGTTGGCCTGGTGTGGAGCCCGACCTTCGCCCAGGGCCTGAACATG
AGCCTGGACTGGTGGAACATCAAGATCACCAACACGATCGTCACCGACAGCCCGGATGAC
CAGCTGAACGACTGCTACGTGCTTGGCATCGCCGAGCGCTGCAACTCGTTCACCCGTGAT
CCGAACCGTCACAACGTGATCAACCTGACCTACGCACCGCGTAACGCCGGTTACCAGGAA
ACCGAAGGCTTCGACTTCGACGTGGCGTACCGCTTCGAGACCGACAGCTGGGGTACCTTC
AACGCCAACCTGCAGAACAGCTACGTCACCAAGAACGTGCTGAAGACCACCAATGCGCAG
CAGGTGCCGGTGTCGATCCTCAACGGCTTCGGCAGCAACTTCCGCCTGCGTTCGAACCTG
GTGCTGGGCTGGGAGCGTGGCGACTGGGGCGTGACCTGGGGCACCCGTTACTTCTCCAGC
GTCAAGGAGCGTTGCTACTACAGCGACGAGTGCAGCCTGCCGGACTTCGGTTCGCCGGAT
CCGGTGCGCGACCAGCCGATGAACAAGCGTGGTTCGACCATGTTCCACGACGTCCAGGTT
TCCTGGAACGCACCGTGGAATGCGACCATCGCCGTCGGCGCACGTAACGTGTTCGACCAC
TACGGCCCGCAGATGTACTCGGCACCGAACTCGCAGTTCTCCTACTACGGTGGCTACGAC
ATCGGTCGCTTCATGTACATGCAGTACAAGCAGAAGTTCTGATCGGCACTCTGATCAGCT
GATGCAGCAACGGCCCCGCAAGGGGCCGTTGTTCTTTGTGGCGCATGGAAACAGCTGGCC
AGGCACAACAAAAAAGGCCGCGGTGTCGCCGCGGCCTTGCTTCGCATCACTCCCGGGTGC
TCATCCGTTCGGAATCAGCGTCTCGATCAGATGCTCGACGTACGCTTCGAAATCCTCGCG
CGCCTGCTTGGGCTGCTGCAGCTGCAACGACAACTGCAGGAAGCCGACATACGCGGCGTA
GGCAAGGCGTGCCCGATGACGGGCATCGGTCGAGCTGAGGCCCGCCTGGCGGAACGACGC
GACCAGATAATCGAGGCGGCGCTGCGAGACGCGGTCGATCACCGGCCGCACCATCGGATG
ATCCAGTGCCTTCAGCAGCTCGCTGTAGATGATGTGCGGCTGCACTTCATGCGCCACCAT
CTGGAACAGCTGGCGCAGGCGCACGCGCGGATCCGGTACGTCTTCCAGGCTGCCGAACAC
CTGTTCCTGTTCGAACAGTTCCCAGCGTTCCAGCGCCGCCTGCAGCAATGCATCGCGCGA
AGGGAAATGCCAGTAGAAACTGCCCTTGGTAACGCCGAGCCGCCGTGCCAGCGGCTCCAC
CGCGACGGCGCCGACACCTTGTTCAGCAATCAGATCGAGGGCCGCCTGGGCCCAGTCTTC
GGCACTCAGGCGGCTGTTGCGGCCGGCGCGCGGTTCGCCGGCGGAAGCGTCAGGTTGATT
CATGGGCTGATTTAACCATACGCCGGGGTTCGTTGCAGTACGCGGTTGCGGTCGAAACCG
TCGCAGCCTCCCAGGCGAGGTCCATTCAGGGGACTTCCGCAGCGCACCATACCGTGCAGT
ATTGACTTCCCCCCGAACCGATCCATACTAGCAAGTATGGTTACGTCCCCACCTCCCGCT
GCGTTCCATGACCTGCGCCTGGACGCCGCCCATGGCGCCCGCCTGGCAGCCACCGCCAGC
GACCATGGCCGGCGCGGCCGGGTGCTGTTCGCGCATGGCTTCGGCCAGACCCGCCACGCC
TGGAATGCCACTGCCCGCGCACTGAATGCCGCCGGCCTGCAGACGCTGGCCTACGACGCC
CGCGGCCACGGCGATTCGGACTGGAATGCCGCCAACCTGCCCTATCACGGCGAACAGTTC
GCCGATGACCTGATCGTGCTGGCCGGCGAGCAGCCGCGCCCGCCGGTACTGGTTGCCGCA
TCGATGGGCGGGCTGTTCGGCCTGCTGGCCGAGTCGCGCTGGCCCGGCCTGTTCTCGGCG
ATGGTGCTGGTCGACATCACCCCGCGCTGGGATACCGCCGGCGTCGAGCGCATCCTCGCC
TTCATGACCGCCCATCCCGACGGCTTCGCTTCGCTGGCCCAGGCCGCCGACGTGATCTCG
GCGTACATGCCGCACCGTCCGCGCAAATCCGAGCAGTCGCTGCGTGCGCTGCTGCGCGAG
GACGGCCGCGGCCGCTGGCGCTGGCACTGGGATCCGCGCCTGGTGGCCGAACTGGCCCGC
GACAGCGAACAGCACCAGGACGCACTGGCCGAGGCCGCGCGCCAAGTGAAGTGCCCGCTG
CTGCTGGTCAGCGGCGGACGCAGCGACCTGGTCACGCCGCAGACCGTGGCCGAGTTCCTG
GCGTTGGCGCCGCATGCGCGCCATGTGCAGCTGCCGCAGGCCACCCATATGGTCGCCGGC
GATGACAACGACGCCTTTACCGCTACTGTGTTGGACTATCTGGACGTGTTGCCCGCAGCG
GACGCTGCGGCTTCGTCCGCCACAAACGAGCACGTCACCGGAGCACGCTCATGAGCATCG
TTCTTCCCTTCCTCGCCCTGCTGCTGGCAGGCGCGTTCGTCGCCTACCACCGCATGCGGC
TGGTTACCTGGACGCTGATCAGCGTGGCCCTGCTGGCCGCCTGCTGGTTCATTCCCTACG
TCAACCAGACCGCCACGATCGTCGCGGCCGCCGTGTTGGCCGTCATCGCCGTGCCGCTGC
TGCTGCCGTTCATCCGCAAGCCGCTGCTGACCGGCCCGATGATGAAGGTGTTCCGCAAGG
TGCTGCCGCCGCTGTCGCAGACCGAGCGCATCGCACTGGAAACCGGTTCGGTCGGTTTCG
AGGGCGAACTGTTCACCGGTGATCCGGACTGGAACATCCTGCTCAACTATCCCAAGCCGC
AGCTGACCGCCGAGGAACAGGCCTTCCTCGATGGCCCGGTGGAAGAGCTGTGCGCGATGG
TCAACGACTGGGAAATCACCCATGTCCATGCGGACCTGCCGCCGGAACTGTGGGCCTTCA
TCAAGAAGAACAAGTTCTTCGGCATGATCATCCCGAAGGAATATGGCGGGCTGGGCTTCT
CCGCACTGGCCCACCACAAGGTAATCCAGAAGCTGGCGTCGGTGTCTTCGGTGGTCAGCT
CCACCGTCGGCGTGCCCAACTCGCTGGGCCCGGGTGAACTGCTGGTGCATTACGGCACCC
AGGAACAGAAGGACCAGTACCTGCCGCGCCTGGCCGATGGCCGCGAAGTGCCCTGCTTCG
GCCTGACCGGTCCGTTCGCCGGCTCCGACGCCACCTCGATCCCGGACTACGGCATCGTCT
GCAAGGGCGAGTGGAACGGCGAGCAGGTGCTCGGCGTCAAGCTCACCTTCGACAAGCGCT
ACATCACCCTGGCCCCGGTCGCTTCGCTGATCGGCCTGGCGTTCCGCATGTACGACCCGG
ATGGCCTGATCGGCGATACCCGCGACATCGGCATCACCCTGGGCCTGCTGCCGCGCGACA
CCGCCGGCGTTGAAATCGGCCGTCGCCACTTCCCGCTGAACTCGACGTTCCAGAACGGCC
CGATCCGCGGCAAGGACGTGTTCATTCCGCTGACCCAGCTGATCGGTGGCGCGGCGATGG
CCGGCAAGGGCTGGAACATGCTCAACGAGTGCCTGGCCGTGGGCCGCTCGATCACCCTGC
CGTCCACCGCCAGTGGTGGTGCCAAGGCCGGTGCCGCGGTGACCGGCGCCTATGCGCGCA
TCCGCAAGCAGTTCGGCCTGTCGGTCGGCCGCTTCGAGGGCGTGGAAGAAGCGCTGGCCC
GCATCGGCGGCAAGGCGTACAAGATCAGTGCGCTGTCGCAGGCCACCGCCGCCGCGGTTG
ACCGTGGCGACGTGCCGTCGGTGCCGTCGGCGATCGCCAAGTACCACTGCACCACCATGA
GTCGCGAAGTGATCTCGGACATGATGGACGTGATCGGCGGCAAGGGCATCATCCTGGGGC
CGCGCAACTTCGCTGGCCGCAGCTGGCAGGCCGCGCCGATCGCGATCACCGTGGAGGGCG
CCAACATCATGACCCGCAGCCTGCTGATCTTCGGCCAGGGTGCGATCCTGTGCCACCCGT
GGGTGCTGAAGGAAATGAAGGCCGCGCAGGATCCGGATACCCGCGCCGGCCTGCAGGACT
TCGACCGCAGCCTGTTCGGCCACATCCGCTTCGGCATCTCCAATGCCGTGCGTTCGTTCT
GGTTCGGCCTGACCGGCGCGCGCTTCGGTGCCGCCCCGGGCGACGCCTATACCCGCCGCT
ACTTCCGCAAGCTGGACCGCTACTCGGCCAACCTGGCGCTGATGGCCGACATCTCGATGA
TGACCCTCGGCGGCAAGCTGAAGTTCAAGGAATCGCTGTCCGGCCGCCTGGGCGATGTGC
TGAGCCACGTCTACATGACCAGCGCCATGCTCAAGCGCTACCACGACGAAGGCGCACCGC
AGGCCGACCAGCCGCTGCTGGCCTGGGCCTTCCATGACAGCGTGCACAAGATCGAAGAGT
CGCTGTCGGCCGCACTGCGCAACTTCCCGATCCGTCCGATCGGCTGGCTGATGTGGGCAC
TGATCTTCCCGCTGGGCCGTCGTGCCGAGGCTCCGGGCGATCGCCTGAGCCGTCGTGTCG
CCGCCCTGCTGATGGCGCCGAATGAAGCCCGCGACCGTCTGGCCAGTGGCGTGTTCCTGA
CCCCGTGCGAGAACAACCCGGGCGGCCGTATCAACAGCTACCTGAGCAAGGCGATCATGG
CCGAGCCGGTGGAGCGCAAGTTCCTGAAGGCGCTGAAGAGCAAGGGCATCGAGGCGCTGG
ACTTCAAGGCGCAGCTGGACGAAGCCGTGGCCGAGGGCGTGATCACCCAGGATGAGCGCA
GCCTGCTGGAAGAGCTGCGCACGCTGACCCTGGACACCATCAGCGTGGACGACTTCGACA
CCCACGAACTGCGCGCGGCCAGCTACTACGACCGCCAGCACAAGGACCCGCATTCGCAGG
CAGCCTGATCGCCCGCGACACGCGTTGCTTCGACGGCGGGCCTCGGCCCGCCGTCGCTTT
ATCCGCCGACCGGAATACCCACCATGTCCACGCCCCTGCTCTCGCTTTACCACCGGCTGC
AGCGCTGGCCCGCCGGCACCTGGCTGTTCTCGCGCGCGGTGTGCTTCAAGGCGCCCTACT
TCGCCAGCATCGCGCCACGCATCACCCGCCTGGAACACGGCCGCTGCGAAGGCACGCTGG
CCGACCGCCGCAGGGTGCGCAACCACATCGGCACGGTGCACGCGATCGCGATGTGCAACC
TGGCCGAACTGACCGCCGGGTTGATGGTCGATGCATCGCTGCCGAAGGGCATGCGCTGGA
TCCCGAAGGGGATGCAGGTGCAGTACCTGGCCAAGGCACGTGGCACGCTGCAGGCGGTGG
CGTTGCCGGCACAGCCGATTGTCGTCGCGGCCGAGGGCTATGCCCTGCCGGTGACGGTGA
GCGTGCGCGACCGTGCGGGCACGGAGGTGTTCAGCGCGGTGATCGACATGTGGTTGTCGC
CGGCGAAGTAGGTTCCCGCGAACGGCGCAGCCCCTCGTGGGTGGACGGTTGATCGCGGAA
AGCCCTGGTTAGGCTGGGGACGGTGGGTTCGCGGGGGACGCCGTGAAGCCATCCCTGGGG
ACTTGGCCGCGGCATCCATGCCGCGGACATCCCCGCGAACCCACCGCCCCCAGCCTCGGA
CGCATCTCTGCGGCGTCCACCCACGCAAGAGAAAAAAGAAGGGCAGAAGCAAAAGCAAAA
GCGGCCCACCGGCCGCTTTTTGCTGTTGCTGTTGCTGTTGCTCTTGAACTTCTTTTTCTT
CTCCGTGGGCTGGCCGCGCCCTGAAACTGTCAGGGGTGTGGCGGGTGGGCCGTTCGGGGG
CGTTGGCGCCATGGATGGCGCCATCGAGCTTACATGGACGTACTTGCAGCGTCCCCTGCA
CGGCCCACCCGCCACACCCAACACATGACCGCTCCACGCGACCAACCCACGAGGGGCTGC
GCCGTTGGCTGGAAACTACGCCAGCGCGCGAAACACCAACGCCAGGATCGCCGGCATCGC
CTGGATCATGAAAATACGGCGGCTCACGCTGTACGCGCCATAGCACCCCGCCACCACCAC
GCAGGCCAGCGAGAACGTCACCAGCACCGGCTGATCGATCACCAGCCCCACCACGATGCC
TGCCGCCAGGAAGCCGTTGTACAGGCCCTGGTTGGCCGCCAGCACGCGCGTGGCCCCGGC
CTTCTCCGGCGTGTTGCGGAAGGTCTTCAGGCCCAGCGGGCGGGTCCACAGGAACATCTC
CAGCACCAGGAAATAGACGTGCAGCAGTGCGACCAGCAAGGTCAGGGCGAGTGCGATCCA
GTACATGTGCGGTTCCTTGGACAGGGAAGGAGAATGGGGTCAGCGCCCTTTCCCCGCGGG
AAAGGGCCCTGACCCCGGCAAATCAACGGTCGCGCGGCAGCTTCTTTTCTTCGCGCAGCA
CGCCGAATGCAGCCAGGGTCATGAAGCCGGCCACCAGCACGCCGCCGATGAACACCACGT
GCGAACCGAACAGGGTCAGTGCCTTGTGGATCCAGGTGAACCCCAGGTCCGCGCCGCGGT
ACACCACGGTGTCGATCGCCGCGCCGGCCTTGTAGCGCCACTGCCGGTCCACGCGCGTGT
AGATGGTCTCGCGCGCCGGCTTGGCCAGTGCGAATTCGCTGGCGCGGGTCATCACCTGCA
CCACCGCGACCATCAACGGCATCGGCGAGGCTGCCAGCACCGAGAAGCCGATCAGGATCG
CGAAACCGGGAATCAGCAGCGCCGGCGCGATGCCGTGGCGCGACAGCAGCCAGCGGGTCA
GGCCCACCTGCATCAGCAGCGCCAGCGCGTTCACCGCCAGGTCGATGCGCGAGAAGAACG
CAGTACTGGCCGCCGGGTCGGTAAACGCCGCGCGCACGATGCTGGCCTGCTGGTTGTACA
GCAGCGTGCCGACGCCCACGCCGAACACCACCATCACCGCCAACCAGCGCAGCAGCGGCT
CGCGCACGATCAGTTTCAGGCCGTCCAGCACGCTGCCGCCCATCGGTTGCTCGCCGGACA
CCAGTTGCTGCTCGCGTTCGCGCAGCACCGCCCAATGCCGCAGCCGCCAGATGCACAACA
GGCACACGACCAGGAATGCTGCCGAGACCAGCATCAGGTTGGCGATGCCCACGCGCTGCG
CCAGCGCGCTGGTGATCAACGGGCCGAGGAACGCGCCAACGGTGCCGGCCGCACCGATGT
AGCCGTAGTAGGCACGCGCCTGTGCGTTGGAGAACACGTCGGCCATGAAGCTCCAGAACA
CCGCCACCGCGAACAGGTTGAAGACCATCACCCAGAGGAAGAAGGCCATGCCCCGCCCTG
GCACGTGACTGTCGAACAGTGCGTAGAACCCCAGCAGGGTGACGATGAAGAAGCCGTACA
CCACGGGAAGGAACACACGGCGCGGGAAGCGGCTGACCAGCCAGCCGTACACCGGCTGCA
GCACCAGCATGATCACGAACACGCAGGAGAACAGGAACTGCAGGACGAAGTCCTTCAACG
CGATGCCATGGCTGGCGAACCAGGTGATCAGCACGGGCGGGAACACCGTTTCCAGGTCCG
CCGAGGCGGCCATGGCCTCACGCACCGGGCGCAGCACGTAGTAGCCGCTGAGCAGGCAGA
AGAAGTACAGGAACGACCACCACAGCGCCGGCGACTCGCGCAGCGCCGCCGCCAGGCCCT
GCAGCGGCCCCTTGCCCGATGCAGCGCTCATGCAGCGCCCCTCGCCCACAGACGGCGGTT
GGACAGCAGCATGGCAGGCTCCGGGGCGGTGAAGCGCGTACGTTAGCCAATGCACTGAAA
CATCGCCAGCGTGACGCGCCCTCGCGCCTGCGGACGGACGCGACGACCGGCCTGGACGAC
ACGTTCCGACACACACTTTCGGGGCGTCAAAATTCCAACTTTTTCAACAAGATGCGCATT
CATCTTCGCTCTGTTTGTGCACAGGGGAAAAGCGGCGCTAGAATCGCCATCAGCAGTCGC
GCACGGGTCCAACCGATGAAAAAGAACAGCCTGCGTCGTCCGATCCGTTCGGCGGCCACC
GGTTTGCTGGGCATGTTGATGCCCGTTGCCTTGTCCACCACCGCGCAGACACCGCCGGCG
TTGCCGCCGATGCCGACCAACATCGAATCCGCGACGGCTGCCACCGTCGCCCACACCCAG
CCTGCGGCCTACCGCACCGGTCTGGTGCCGCGCGTCCAGGCGCCGGCGGCTGGCTTCAAC
GTCGCCAACATCGAATCGATGGCGCAGCAGCTGACCTATGGCGAGCGCGTGCCAGGCATG
GCGGTGGCGATCGTGCAGGGCGGCCGCATTCTCAGCGCGCGTGGCTATGGCGTCACCGAC
GTCAACAACCCGCTGCCGGTCGATGCGCACACCGTGTTCCGCCTGGCCTCGCTGTCCAAG
GCCTTCGCCGGCACCATGGCCGGCCTGCTGGTCAACGACGGCACGCTGCGCTGGGACAGC
AAGGTCACCGACTACGTGCCGGGCTTCCGCCTCAATTCGCCCGAAGCCACCGACCGCCTG
ACCGTGGCCGACGTGCTCAGCCATCGCGTCGGCCTGCCGTACAACGCCTACGACCGCGAC
ATCGAAGGCAACGCCGAGTACTACGCGCTGACCCAGAAGCTGGCCAACACCAGCCTGAAA
TGCCTGCCGGGCGACTGCTACGCCTACCAGAATGTGGCCTTCAGCCTGATCGGCGACGTT
GTCTATGCGGCCTCGGGCAGCTTCTACGAGCAGTCGGTCGAGCGCCGCATCTTCAAGCCG
CTGGGCATGAATGATGCCAGCCTCGGCCTGGCCGGCATCCAGGCCAGCTCGCGCTGGGCG
CGTCCGCACGTGCGCAGCCGCAACGGCTGGGTCTCGCTGACGCCCAAGCCCACCTATTAC
CGCGTCGCTCCGGCGGCTGGCGTCAACGCCAGCGCCAGCGACATGGCGCAGTGGCTGCTG
GCCCACACCGGCCATCGCCCCGACGTGCTGCCGGCACCGCTGCTGGCCACCCTGCATTCA
AGCCTGATCAACACGCCGGGCGAGATGCGTTCGGGCTGGCGCCGTGAGCGCCTGCACTCG
GCGGGCTACGCATTGGGTTGGCGTACCTTCGACTACGCCGGCCACGACGTGGTGTTCCAT
GCAGGTGCCGTGCAGGGCTATCGCGGCCTGGTCGCGCTGGTGCCGGAACGTGACCTCGGC
ATCGCCATCCTCTGGAATGGCGAAAGCGGCCTGCCCAGCGGCCTGCTGCCGACCGTGCTC
GACTCGGCGCTCGGCCTGCCGGCGCAGCGCTGGCTGGACGTGGACACCGACTTCGGCAGC
GACAACCTGATGGCCGAGGGCGCAAGCCCGGCGCAGCAGGACAAGCGCAAGGGCAAGGGC
GCCTCGGGCAACCGCGCGGTGGCTTCGCCGCGCTGACCAGGCGGGCTCGACCGTGTGTGC
GAAGGGCGGCCCATCGGTCGCCCTTTTTGTTGGCCGTTGCAGCGTCGAGCCCATGCTCGG
CTCTGCAGTTCCGCAGCGCTAGTGCGCGAAGTAGTGCATGCCGCCGTCCACTGGAATCAC
CGCACCGGTGATGTAACCCGCCAGCGGCGAGGCCAGGAACGCCACCAGCGGCGCCACTTC
CTCCGGTTCACCAAAGCGTCCGATCGGGATGTTGCGGGCAATGAACGCGCGTCTGCTTTC
CTCGGTGGGGTGCAGGCGGTCCAGGATCTGCGCGCTGTTGATGCGCCCCGGTGCAATCGC
GTTCACCGTGATGCCCTGCCCCGCCACCTCCGACGACAGGCCCTTGCTCCACAGGTGCAA
TGCCGCCTTCGCCGCGGTGGCCGCGTTCACCGCGCGCGGTTCCATCGAACCGCTGAAGTT
GATCACCCGTCCCCATGCCTGCGCCTGCATGCCGGGCAACAGCGCCTGGGTCAGCCGTCG
TGCGGCGGAGAAGTTCAGGGCGATCGCTTCCTCCCAGATATCGTCATCGGCATCGACCGT
GGTCGGCCGGGAACCGCCTGCGGCATTGACCAGGATGTCGACACGCTGCAATGCCTCACG
GGATGCGTCCGCGATGTACCGGAGGTCGCCGGCAACCGTGACATCGCCGGCCACGATGAC
CGGTGCGGCGCTGCCTTCGGCTTCGATCCGCGCCGCCAGCGCCTGCAACGGTGCCCGCTG
CCGCGACGTGATGGCAACGCGCACGCCCTGGGCCGCCAGCTGCCTGGCGACGGCGGCACC
GATGCCGCTGGCCGCGCCCGTCACCAACGCGGTACGACCAGCAAGATTCAAGTCCATGGT
GTTCTCCTGTCAGCGTGGCCGGCGAATCCGGTCCGTGCACGACATGCTGTTTGATCACCC
CTGATTGATAAACTCCACGCAGGTTTCAGCATTCAACACCCGGGGTGTCAGATGAACCTG
CTGGAGAGCATGCAGGTCTACGTGCTGATCGTGGACAAGGGCAGCCTCAGTGCGGCAGCC
GCGGCGATGGATATCTCGGCAACGATGGCCGGCAAGCACCTGCGCGCATTGGAAGCCCGG
CTGGGCATGCAGCTGTTGAGCCGTACCACCCGGCGCCAGCACATGACACCGTTCGGCGAG
GACTACTACGCGCGCTGCAAGGAGATCCTGCGCCTGGTGGAGGAAAACCGACGCGCAGGC
GCAGCACCAGCAGCTCTCACCGGCGGGCACGCTGCGCATCAGCGCACCGGTGATCTTCGG
TACACACGCGCTGGTACCGGCGCTGGCCGAGTACATGGCCCGTCATCCGGATGTCCGGGT
CGAAGCCACGCTGACCGATCGTGTGGTCGACCTGGCCGAAGAGGGCTTCGAGGCGGCACT
GCGCATCGGCACGCTGGCCGACAGCAGCGTGCTGGTGGCACGAGCACTGGCCCCCTATCG
CTTGATGATGTGCGCCTCGCCGGCGTATCTGGCCAGGCATGGCACGCCACGCAGCGTGCA
CGCACTTGCCGGCCATCAATGCCTGTCGTTCGAACCGAGTGCGCTTGCCCAGTGGCTGCA
GGACGACGCTGGCGAGCTCGACCACGTGCCCGACGGCCGACTGCAGATCAACAATGGCGA
AGCGCTGCGTTCGGCGGCGCTGCACGGCCTTGGCATCGTCCTGCAATCGACGCTGCTGCT
GGCCGCCGATGTCGAGGCGGGGCGTCTGGTGCAGCTGTTCCCGGAATACGGTCAGGCCGG
TCGGCCGATGCACGTGGTCTATGCGCACGACCGTTACCACTCCACCCGCCTGCGCAGCTT
CCTCGACTTCCTGATGGAGCGCTTTCCAGCGGCGCCGCACGGCTAGCGCCGACCGTCAGC
AAAGCGGTCGAGCCTGGCTCGACTCGACGCTACAAGTGGCCCATAAAAAAACCCCCTCCC
CGCTGGGCAGCCAGGGAAGGGGGTTTCAGGATGCGGCTATCGGGAAGTACTTAGATCAGC
GGCGCCGGGGTTGCCGGCAGAGCGACCGGAGCGGCCTTCTTCTTGCGGGCGGCCGGCTTG
CGCTTGGCAACCTTCTTCGCTGCCTTCTTCGGGGCAGCCTTCTTGGTGGCCTTCTTCGCG
GTCTTCTTCACTGCCTTCTTGGCGGTCTTCTTGACGGCCTTCTTGGCAGTGGCCTTCTTC
GCGACCTTCTTGGCCGGCTTGCGCGCCGCGGCCTTCTTGGCAGTCTTCTTGGTGGCCTTC
TTGGCAACCTTCTTGGTGGCCTTCTTGGCAGCGGACTTCTTGGCTACCTTCTTCGCCGCC
TTCTTCACTGCCTTCTTCGCAGTGGTCTTCTTGGCGACCTTCTTCGCAGCCTTCTTCACT
GCCTTCTTGGCGGTTGCCTTCTTCGCGACCTTCTTCACTGCCTTCTTGGCAGCGGCCTTC
TTCGCGACCTTCTTCACCGCTTTCTTGGCGGCGGGCTTCTTCTTCGCAGCTTTCTTGGTT
GCCATGGGATGGCTCCTCGTCAGTGATAGGGAGTTGAAACGCCCAGTTGGATCAAACCCG
CGGATGCTGCGTGCGGGGACCGCCGGCGCGTCAGGCGCGCCGTTACGGATGCGGCAATGC
CCGCCTCGATCGGCGGAGCGGGCATCGGAACGGGAGTTGCCTTGCATTTCTCCGGGGGAA
GCGGGGCCATGTCCACCGTCATCAGGGTCGCGGTGGTCTTGAAGGGGCTGCTTCGCATCG
GACGATTGATTCTGCGCACTCGGTTGGGCAGGCAAGGTCTGCTGAGGCGAAACCTAATCA
CGGTTTTTTTTACTGTCAACAACCCCCGCGAAAAATTTTCACATCCGCGCCTTCCCGGGC
GCCGCCGGCGCCACCACTCTGCACGGCCTGCAACGACGGTGGAAGCGGCGCGCACGCACG
TTGCCTGCATCGATGCCAATGCAGGCGTTGATCAAAAAACACTTGAAATAAGCACTCCGC
GTAGACAGGCGCAGGCAAGGCACAACGGCGTACGCGCATCGTCGGTGGTCACCGGCACCG
CCGCCAACGCCAGCACAACGGCGCCGCAACGGGGGGCGAAAAGTTTTCACATTCGAACGC
TTCGGCGCGGGGCTGAAACGCGGATTTGCGCAAAACTGCGCACGCCCATCGGCACCGTTC
GCCTGTCGGCTGATGCCACGCCGAGGGTGCACAGCGAACCCCGCGTCATGAGTCCGACGC
GGTCGCCAAAACAAAAACGGCCACCCGAAGGTGGCCGTTCCAGAATCCGGAAACGACGAC
TCAGTGGTCGTCGTTCTCCAGGGCTTCGGCGTACGCGTCCGGGTCCAGCAGCTCGTTGAC
CTCTTCGGCGTTGGTCAGTTCGATCACGAACATCCAGCCTTCGCCGTAGGCATCTTCGTT
GATGGTTTCCGGCTTGTCGGACAGGGCCGAGTTGACCTCGACGACCTTGCCGCTGATCGG
GCTGTAGACGTCCGAGGCGGCCTTCACCGACTCGACGACGGCGATCTGTTCGCCGGCCTT
GGCGTCGGCGCCGACTTCCGGCAGTTCGACGTAGACCAGGTCACCCAGCAGGCCCTGGGC
GTGGTCGGAAATACCGACGGTGACGCGGCCATTGCCTTCGACACGGGCCCACTCATGGGA
CTTGAGGAACTTGAGGTCGCCGGGGATCTCGCTCATGGGACTGCTCCAGAGATATGCAGG
GGTGGAAAAAACGGGGCTAGTGTAACCAACCGGCCGCCACTGCTGTCAGTGACGACCGGC
ACGTTCGGATCAGGCGTCGGCGAGCACGCCGGGCTGGGCCTGGCCTTCGCGCACGAACGG
GAACTTGACCACGCGCACCGGCACCTGCCGGCCGCGGATGTCGACGGTGACCTCGCCGAG
TTCACCGGCCGGCACGCGGGCGAAGGCGATGCCCTTGGCCAGGGTCGGCGAGAAGGTGCC
GGACAGGATCTCGCCCTGGCCGCCAGCGGTGGTCACCGCCTGGCCGTGGCGCAGCACGCC
CTTCTCGTCCATCACCAGGCCGATCATCTGGCGCGCGGTGCCGGCGGCCTTCTGCGCCTC
CAGCACGTCGCGGCCGATGAAGTCGCGGCCTTCGTCCAGCGACACGGTCCAGGCCAGTGC
CGCTTCATACGGGCTGATCTCTTCGTCCATGTCCTGGCCGTACAGGTTCATGCCGGCCTC
CAGGCGCAGGGTGTCGCGCGCACCGAGGCCGGCCGGCTTCACGCCTGCCGCCAGCAGGCG
GTTCCAGAAGGCGACCACGGCATCCTGCGGCAGCAGGATCTCGAAACCGTCTTCACCGGT
GTAGCCGGTGCGGGCGACAAACAACTCGACGCCGTCGTCGGACTGCGCCTGCAGGGCGGC
GAAGCGGCCCAGCTTGGTCAGTGCTGCACGGTCGGCTTCGCGGGCCAGGCCGATCACGAT
GTCGCGCGCCTGCGGGCCCTGCACGGCGAGGATGGCCAGGTCCGGGCGCTGCTCGACGGA
AACACCGAACGGTGCCGCCTGCTCACGCAGCCAGGCCAGGTCCTTTTCGCGGGTGGAGGC
ATTGACCACCATGCGGAAGAAATCGTCGCCCAGGTAGTAGACGATCAGGTCGTCGATGAC
GCCGCCGCGCGGATTCAGCATGCACGAGTACAGGGCCTTGCCGGTCACCTTCAGTTTGTC
GATCGAATTGGCCAGCAGGCGGCGCAGGAACGGCTTGACCTGGTCACCGCGCAGGTCGAC
CACGGTCATGTGACTGACGTCGAACACGCCGGCTTCGCGACGCACCAGGTGGTGTTCGTC
CAGCTGCGAGCCGTAGTGGATGGGCATGTCCCAACCCCCGAAATCGACCATCTTGGCGCC
AAGGGCGCGGTGGGTATCGTTGAGCAGCGTCTTCTGGGTCATGACCGGTCCGGCAGCAGA
GGAAACAGGAATTCCCATTATCCCAGATCGGTCGCCCGCAGGCGTGCCGCAGCGCAGCGG
TTCGTGGAAGCGGAAGCGCGGCCCGCCTTGCCCTTTCCCTTTCGGGCAAGGCAATGGCTG
CGCTCCCCGCAACCGCCTGTTACAGGCGCACCCGCCCACGCAGGATGTCGACGAACATCA
CCCAGTCACCCATGAATGAATACAGCGGATGCCGGAAGGTGGCCGGGCGATTCTTCTCGA
AGAAGAAGTGGCCGACCCAGGCGAATCCATAACCGCAGAACAACGCGGCCAGCAGGAGCG
TCGGCTGGCCGCGCAACACGGCAGCCGCAGCCAGCAGCAGCACTCCGCAGCTGCCGATGA
AATGCAGGCGCCGCGAGACCGGGTGGCGGTGCTCGCTGAGATAGAACGGATAGAACTCGC
GGAAGCTGGCGAAGCGGGACATGCGCGTGCTCCGGGGGCCGTGGTCACTGCCATCATGCG
CCTTACCGGGATGCAGCGCTGCGCGCTTGCGGGGCATGGCCCGGCGGCCGTTGTAGAGCC
GAGCCATGCTCGGCTGCCTTGGCCTTTGTAGCGCCAAGCTTGCTCGACTGCTCCCCGGAG
AAGCAGCCGAGCATGGCTCGGCTCTACAAAAGGGTGGGCGCGGTCGAGCCTGGCTCGACG
CTACACCGGGGGCGTGCGCGGACCGAACATGATCACCGCCATGCCGGCCAGGCACAGGGC
TGCACCGAACAGGTCCCAGCGGCTGGGGCGGATGCCGTCGACCAGCCACAACCAGAACAG
CGCGGTGCCGATGTACACGCCACCGTAGGCGGCATAGACCCGTCCACTGGCAGTCGGGTG
CAGAGTCAGCAGCCAGGCGAACAGGGCCAGGCTGGCCGCGGCCGGCAGCAGCAACCAGAC
GCTGCCTCCCTTGCGCAGCCACAACCATGGCAGGTAACAGCCGACGATCTCGGCCAGCGC
GGTCAGCAGGAACAGGCCAAGCGTCTTCACGCTTTTTCTGCTGCCTTGGCGTGCTGCCAC
AGCGCTTCCTGCGCATCCAGGTCCAGTGCCGCCAACGCCTCCCCCTGCGCCTCGGCCTGC
GCTTCCATCGCGCGGAAGCGCCGCTCGAACTTGTGGTTGGCCCCGCGCAGTGCGGCGCCC
AGATCGATATCGGCGTGCCGGGCCAGGTTGGCGCAGACGAACAGCAGGTCGCCCAGTTCT
TCCTGCAGGCGCGCCTTGTTGCCCGCGATATCGCCGCGCTCGAATTCCTCTCGCAGCTCC
TGCAGCTCCTCGGCCGCCTTGTCCAGCACAGGCAGCGGGCCCGGCCAGTCGAAACCGACC
CTGGCCGCGCGCGACTGGAGCTTCACGGCGCGCTGCCATTCCGGCAGGCCACGCGAGATA
CCGGCCAGTGCGGAGGTGTCCTGCTCGCCCTTGGCGGCACGCTCGGCGCGCTTGATCGCG
TCCCAGTTGCGCATCACCCCGTCGGCATCGTCGACGCTGACATCGGCAAACACATGCGGG
TGACGGCGCTGCATCTTGTCGCTGATCGCACGTGCGACATCGGCGAAGGCAAATGCCCCC
TGCTCCTCGGCCATGCGTGCGTGGAACACCACCTGCAGCAGCAGGTCGCCGAGCTCGTCG
CAGAGATCGTCGAGGTCGCCGCGGTCGATCGCATCGGCCACCTCGTAGGCTTCCTCGATG
GTGTACGGGGCAATGGTCGAGAAGTCCTGCTCCAGGTCCCATGGGCAACCTCCCTGCGGG
TCGCGCAGGCGCGCCATGATGACCAGCAGGCGTTCCAGTTGACGGCTTGCCTCGCTGCCG
GTGGCAGGGGTGTCGTGCGCGCTCATGCGGCCTCCAGGTTCAGTCGGACAACCAGTCGCG
CCACGGCAGGCTGGTATCACCAAGGGCAATGAAATCGCCGTTCAACAGCGTTTCGCGGCG
GTTGTAACGGAACGGCTTGCCGGTCGCGGCCGACAGCACCGCGCCACCCGCCGCATGCAG
CACGCACTGGCCGGCGGCGGTATCCCATTCAGAGGTCGGGCCGAGCCGCGGATAGACATC
CAGGCCGCCTTCGGCGATCCGGCAGAATTTCAGCGACGAGCCCTGCGCGATGGTCTCGAT
GCGGCCCATGCGCGCCAGCAGCGCCTCGGTTTCCGGCGAACGGTGCGATCGGCTGGCGGC
GACGCGCAGCGGAGCAGTGGCCGGCGTGCGGGTGCGCAGCACGGTGTCGTGCAGACCCTG
CCGCCGATAGGCCAGTTCCCCGCGCATGGCATGCCAGACAATGCCGGTGACCGGCGCCAG
CACCACGCCGAATGCCGGTGCGCCCTGGTAGATCAAGGCAATGTTGACGCTGAACTCACC
GTTGCGCTTGACGAACTCGCGGGTGCCGTCGAGCGGGTCCACCAGCCAGTAGGCGCCCCA
GTGGCGGCGCTGCTCCCAGCCCACCTGCGCCGATTCCTCGGACAGGATCGGCAGGTCCGG
GGTCAGCTGGCGCAGGCCCAGTTCAATGACCTGGTTGGCGGCCAGGTCAGCTGCGGTGAC
CGGGCTGTTGTCGTCCTTGATCTGCACGTCGAAGCCACCGGCATACACCTGCATGATGGC
CTGTCCGGCTTCCTGGGCGATGGCGATGGCGGTCTCGCGCAGGTCCGTCGTCAGCTTGAT
CATCGCGTTCCCTGCAGCCACTGGCGGGCAATGAACAGCGCCGCCAGCGAGCGTCCCTCT
GAGAAGTCCTCGCGCAGCATCAGCTGGTCCAGTTCGGCCAGCTTCCACGGCACCACCTCC
AGCTCCTCCGGCTCGTCGCCGGCCAGTTTTTCCGGGTACAGGTCGCGCGCCACCACCAGC
CACGACTGGTGGCTCATGTAGGTCGGGGCCAGGGTCATCGCGCGCAGCACGTCGACCCGG
CGCGCACCATAACCGGCCTCTTCCTTCAGTTCGCGGTCGGCCGCCTGCTCGGGCGTCTCG
CCGGCATCGATCCGGCCCTTCACCAGCCCCAGTTCGTAACGGTGCATGCCAGCGGCGTAT
TCACGTACCAGCAGCACGGTTTCGTCGTCGAGCATCGGCACCACCACCACCGCACCGTGC
CCACGGCTGACCAGGCGCTCGAAGCGGCGGCGTTCGCCGTTGGAGAACTCCAGGTCCAGG
TGCTGGCGCTGGAAGGGGCCGTTCTCCTCATCGGTGATCCGATGGATGATCGGCAAGCGA
CGGCCGGCACGGTCATCGTTCATGCGGAATCTCCGCGGCGACCGGCGGCTGCGCCGGGGC
CGATAGAATGTGCAGGCAGCAACATGTTCATGAGCCCGAAATGCTAGCAGACCCAACCCC
CTCCCCGCTGGCCCGCCACTGGCGGCAGCGCGACCTGCAGGTGCTGTGGCACCCGTGCAC
GCAGATGCGTGAGCATCCGGACACCCTGCCGCTGGTACCGATTTCCCGTGGCGAAGGCGC
ATGGCTGATCGACCACGACGGCAACCGCTATCTGGACGCGGTCAGCAGCTGGTGGACCAA
TCTGTTCGGTCATGCCGAACCGCGCATCGGGGGCGCCATCGCTGCCCAGGCCGGGCAGCT
GGAACAGGTGATGCTCGCCGGTTTCGGCCACGAGCCGGCGATCACCCTGGCCGAACGCCT
GCTGGCACTGGCGCCACGCCAGGCCGGCCGCGAACCGCTGGCCAAGGTGTTCTACGCCGA
CAACGGGTCCGCCGGCGTGGAAGTGGCGCTGAAGATGGCCTTCCAGTACTTCCAGAACCG
CGGAGAGCCCCGGCGCACGCGCTTCATCGCGCTCGAGAACGGCTACCACGGCGAAACCCT
GGGCGCGCTGGCGCTGGGTGACATTCCGCTGTACCGCCGCGTCTATGCGCCGCTGCTGGC
CGAGGGCCTGTTCGCGCCGTCGCCCGATGCCTACCTGGCCGAACCGGGCCAGAGCGCGGC
CGATCGCGCACGGCAGGCGGCCGATGGCCTGGCCACGCTGTTCGACCAGCACCCGGGCGA
GGTCTGCGCGGTGATCCTGGAACCGCGCCTGCAGTGTGCCGGCGGCATGCGCATGCATGA
CCCGGTCTACCTGCAGCGCGTGCGCGAACTGTGCGATGCCCATGGCGCGTTCATGATCGC
CGACGAGATCGCCACCGGCTTCGGCCGCACCGGCACCCTGTTCGCCTGCGAGCAGGCCGG
GGTGATGCCGGACCTGATGTGCCTGTCCAAGGGCCTGACCGGCGGCTTCCTGCCACTGGC
CGCCGTACTGGCGACGCAGGCGCTGTATGACGCCTTCCTCGACGACTCGCGCGAGCGCGC
CTTCCTGCATTCGCACAGTTACACCGGCAACCCGCTGGCCTGCGCCGCGGCGCTGGCGAC
GCTGGACATCTTCCGCGACGACGATGTGATCGCGCGCAACCGGGGCATCGCCTCGGTGAT
GGGCACGCTGGCGGCACCGTTTGCCGACCACCCGCACGTGGCCGACGTGCGCCAGGCCGG
CATGGTGGTGGCGTTCGAGCTGTCGCGCGACGGCAACAAGCGCACGCCGTTCGACCCGGG
CCTGCGGCTGGGCCTGCAGGCCTACAAGGCCGCCCTCAAGCGCGGCGTGGTGCTGCGCCC
GCTGGGCGACGTGCTGTACTGGATGCCACCCTACTGCGTGGACGACGAACAACTGGAGCT
GCTGGCGCACACCACGCTGGCGGCCATCGACGAGGCGATTGCATGCGCGTGACCCGCTGC
CCCATCGACCTGGCGCTGCACAGCGGCCAGACCGTGACCCTGCCGGAAGACACCGCCAAC
CACCTGGTGCGGGTGATGCGACTGCGCGAAGGCGATACCTGCGTGCTGTTCAACGGCGAT
GGCCACGACTACAGCGCGACGCTGACCGTGGCCGGCAAGCGCGAGGTGCAGGTCCGCATC
GACGCCGTGCAGGCCATCGACAATGAATCCCCGCTGGCGATCACCCTGCTGCAGGGCATC
GCCCGTGGCGAGAAGATGGACCTGATCCTGCAGAAGGCCACCGAGCTGGGCGTGGTCGCG
ATCATTCCGGTCAACGCCGAGCGCACCGAGGTGAAGCTGGACGCGGCACGGGCGGAAAAG
CGCGTGGCGCACTGGAACAACGTGGTGACCTCGGCCTGCGGCCAGTCCGGGCGCGCGCGC
ATTCCGCCGGTAGGATCGCCGCTGTCGCTGGCGCAGGCTGCGGCGGCGCTGCCAGCCGAT
TCGCTGCGCCTGACCCTGGATCCGCACGGAGCACATCGCCTGTCGACGCTGGAAGCCGCT
CCCGCTGGCGGCATCGTGATTGCAATCGGCCCGGAAGGCGGCTGGTCGCCACGCGACCGC
GATCAACTGGCCGCAGCAGGGTTCCAGGGGCTGCAACTGGGGCCGCGGATCCTGCGCACG
GAAACGGCCGGACTGGCCGCGATCGCGGCGTTGCAGGCGCGGTTGGGCGATCTGGGGTGA
GGCTGATTCGTGGTAGTGCCGGCCCGCTGGCCGGCATCCACGGGATCATGAGGTTGCCGG
CCAGCGGCCGGCACTACCAGCTACCCGACCGGCGGATTGCCGATCAGGCCGCCAGCGGAT
GTCGACGCAGGAAGCCGCTCCCGCTGGCGGCATCGTGATTGCAATCGGCGGGATTCCAGG
GGCTGCAACTGGGGCCGCGGATCCTGCGCACGGAAACGGCCGGGCTGGCCGCGATCGCGG
CGTTGCAGGCGCGGTTGGGCGATCTGGGGTAAGGCGATTCGTGGTAGTGCCGGCCCGCTG
GCCGGCATCCACGGGATCATGAGGTTGCCGGCCAGCGGCCGGC
>contig00014 len=102206 cov=32.4 corr=0 origname=NODE_14_length_102206_cov_32.397708_pilon sw=shovill-spades/1.0.4 date=20230425
TCCGGTTGCGGGGGCGTGAGCCGCATGGATGCGGCGACCGAGCTTACATGGACGTACTTG
CAGCGGCCCCCGCAACCGGACCCACCCCGCCTACCCTCAGGAAACCAGCTTCTGCTGTTG
CTGTTGCTGTTGCTGTTGCCGTTGCTCTGGATCGTAGCGGGTGCAGGGCGCAGCCCTGCC
GAGCAACCCTATACTTGCCGCCGTGACTGCCTTCCCTGCCCTCGTTCTGCTGGATGCGCC
ACTGCTGGTGGGCTACAGCGGCGGTGTCGACTCGACCGTGCTGCTGCACTGGCTGTGGCG
CAGCGCCAAGGCCTCCGGCACGGCGCTGCGCGCGGTGCACGTGCACCATGGCCTGCACCC
CGATGCGGACGACTGGGTGCTGCATTGCCAGCACCAATGCGCAGCGCTGGGCATCGAACT
GGCCGTGCATCGCGTGCAGATCGCCCCTACATCGGGCCTGGGCCTGGAAGGCGCAGCACG
GCAGGCGCGACGCGCCGCGTTCGCCACCGAACTGCGCGACGGCGAAACACTGGCGCTGGC
GCAGCACCTGGACGACCAGGCCGAGACCTTCCTGCTGCGTGCCCTGCGTGGCTCCGGCGT
CGATGGTCTTGCCGCGATGTCCGCAGACAGCCGCGTAGGCGAACACCGTGTGTGGCGACC
GCTGCTGGCGGTGCCGCGCCGTGCGCTGCTCGATTACGCGCACCAGCACGCGCTGCGCTG
GGTTGAAGACCCCAGCAACGCCGACGACCACGCCGATCGCAATTTCCTGCGCCTGCAGGT
GCTGCCGTTGCTGCGCCAGCGCTGGCCGCACACCGCCGCGGCATTGGCGGGCAGCGCCCT
GCATTGCCGGCAGACCCGCGAACTGCTGGACGAGGAGGACGCCGAGCTGATCGTGCATCT
GGAGGTGGCACCGCGTGTGCTGTCGCTGCAGCTGCTGCGCCAGGTGTCACCGGGCCGCGC
CGCGCGCGTGCTCCGTGCCTGGGTGATCGGCCATGGGGCCGCCCCACTTCCGGCCACGGT
GCTGCAGCAGGCGCTGGACGAGCTGCTGCCAGCCGGCAACGATCGCCAGGCGCGGGTGCG
CTGGCACGATCATGCCATCCAGCAATGGCGCGATCATGCCTATCTCCTGCCCGCGCAACT
GCCGGCGCTTCCCCATGATTGGCAGGCCGGATGGGATGGACGCGCGCCATTGGCGCTGCC
CGATGGCGGTCAGCTGCACCTGCACGGCGCCGAGGCCTTCGAACGGCCGCTCCAGGTCCG
TGCGCGTGTGGGCGGCGAACGCATCCTGCTGCCCGGTCGCCAGCATTCGCATGCGCTGAA
GGACTGCCTGCAACGCGAACACCTTGCCCCCTGGCGACGCGCCCAGCTGCCGCTGGTCTT
CGATGGAGCGCAGCTGCTTGCCGCCGCCGACGTGGTCATCGCAGCTCCCCTGCAGGCCTG
GTTGCAGGCCCACGACGCGCAGCTGCAGTGGCGTCCGGGCGGCTGGTGAATTGACCCCCG
CGCGCAGCCCGTCCACACTTGCCGCATGGCCAAGAAGTCCCCCGAAAACGCCTCCCCGGT
CGCCCAGTTCGAGCAGTCGCTCGAATCGCTGGAGCAGCTGGTGGAGCAGATGGAAACCGG
CGAGCTGAGCCTGGAAGCGTCGCTCAGTGCTTACGAACGCGGCGTCGGTCTGTACCGTCA
GTGCCAGCAGGCGCTGGAGCAGGCCGAATTGCGCGTGCGCCTGCTCAGCGATCCGGCCCA
GCCGGAAACGGCCGAGCCTTTCGATCCGCCCAACCATGACGGCTGAAGCCCTGTTCGCGC
GCTGGCGCGACCGTATCGAAAGCCAGCTCGATGCCGCCCTGCCCTCGCCCGCCGAAGCAC
CGCAGCGCCTGCACCAGGCCATGCGCTATTCGGTGCTGGGCGGTGGCAAACGCATGCGCC
CGCTGCTGGTGTATGCCAGTGGCCACCTGTTCGGCGCGCAGCCGGAACAGCTGGACGCGG
CGGCGATGGCTGTCGAGCTGATCCACGCCTATTCGCTGGTGCATGACGACCTGCCGGCGA
TGGACGACGACGCCCTGCGCCGCGGCAAGCCGACCACCCACATCGCCTTCGACGAAGCCA
CCGCGATCCTGGCCGGCGACGCCCTGCAGACGCGTGCCTTCGGCCTGCTGGCCGATGCGC
CGCTGCCGGCCACGCTGCGCGTGGCCTGCCTGCAGACCCTCGCTCACGCGTCCGGCGCCT
CCGGCATGTGCGGTGGCCAGGCGCTGGACATCGATGCCACCGGCCAACAGCAGACCCTGG
CGGCACTGACCCGCATGCATGCGCTGAAGACCGGCGCGCTGATCCGTGCAGCGGTGCGCA
TGGGGGCGCTGTGCGGCCAGGCCCACGAGCCGCAGCTGGCCCAGCTCGACAGTTTCGCCG
ATGCACTCGGCCTGGCCTTCCAGGTCCGCGATGACATCCTCGATGTCGAAGCCAGTTCCG
AACAGCTGGGCAAGACCGCCGGCAAGGACCAGGCGCAGGACAAGAGCACCTTCCCCGCGC
TGCTCGGCATGGACGGCGCGAAGGCGCAGCTGCGCGAACTGGCCGCACGCATGCAGGCCA
CGTTGGCCGGCCATGGCGAAGAGGCCGATGCGCTGCGCGCGCTGGCAACGCTGGCGGTGG
AACGCGATCACTGATCGCCGCCGGTGACGCTGCCCTCAAACAGAAACGCCCGGCAATGCC
GGGCGTTCCTGTTTGCACATGCGGCCGGTATTACTTGATCAGGCGCAGGGTGAACGGGTA
GCGATAGGCTTCGCCGTTGTTGGCCTTGACTGCGGCAATGATGCAGAACACCAGGTTGAT
GATGCCCACGATCGGCGCCAGGATGCCGCCGATGATCACCACCATCAGGATGATGCTGAT
GACCATGGCGATGGTCACGGTGATCTGGAAGTTCAGCGCTTCCTTGGCCTGGTCGGTCAC
GAAGGCCTTGCTGGCGTCATCCTTGTTGATCAGCCAGATGATCAGGGCGCCGATGAACCA
GGTGAAGATGCCCAGCAGGTGCGCAGCCAGCGCCATGGTGCGCTGGTCGGCCGGGGCATC
GGTGGTTGCCGGCGGCGGCGGGACGTTATCGAATTCGCTCACGACAAAACTCCTTTTCAT
TGGGTGGTCTTGACCCACCAGCACCAAGCTGGTTGCGTCAGGCGCGCATAGCTTACGTCA
TCAATGCCATCAATCATTACCGGCGACGGTCATCCGCCCCAGCAGGATCGAACCGGTCCG
GATGTGCGAGCGCGGGTCGACGTCGCTGCCGACCGCCTCGATGCTGCTGAACATCTCGCG
CAGGTTGCCGGCGATGGTGACGCCGTCCACCGGGTACTGGATCTCGCCGTTCTCGACACG
GAAGCCGCCCGCGCCTCGTGAGTAATCGCCGGTCACCCCGTTCACGCCCTGCCCCATCAG
CTCGGTCACCAGCAGGCCGTCACCCATCTGCCGGGCGATCTCTTCCAGCGGGCCGGCATT
GGCCGCCAGCTGCAGGTTGTGCACGCCGCCAGCATTGGCGGTGGTCTGCAGGCCCAGCTT
GCGCGCCGAATAGCTGCCCAGCACGTAGCGCTGCAGTACGCCGTCTCGGACCAGCGCCGA
ACTACGGGTGGCCACGCCGTCGCCGTCGAAGGCGGCCGAGCGCAGGCCACGGCGCAGGTG
CGGCAGCTCGTCGATCTGCATCCATTCCGGGAACAGGCGTTGGCCGACGCTGTCCAGCAG
GAAGCTGGCCTGGCGGTACAAGGCGCCGCCGGACACCGCCGACAGCAGGTGGCCGACCAG
GCTGCGCGCCACTTCCGGGGCGAACAGCACCGGCATGCTGCCAGTAGCCAGTGAACGCGG
CTGCAGGCGGGCCACGGTGCGCTCGGCGGCACGACGGCCGACCAGGCCCACGTCTTCCAG
GTCCTCCCGGGCAAGCGCGCTGGTGTACCAGCCATCGCGCTGCATGCCATCGCCCTGCCC
GGCGATCAGCGCGCAGCCGACCGAATGGTGGGTGCCGCGCTCACGACCAAAGAAACCATG
CGAATTGGCATACACCGACAGGCTCTGCATGCTCGACACCGATGCGCCGTCGGAATTGCG
GATCTGCGCGTCGGCCTCGCGACCGGCCGCCTCGCAGGCCAGGGCCAGGTCCACCGCCTC
ATCGGCCTGCAGCGCCCACGGGTGCCAACCGTCCAGCTCCGGGAAGTCGGTGGCCATCAG
TGCGGCCTCGGCCAGGCCGGCAGCCGGGTCATCCTCGGTATGCCGGGCAATCGCGCAGGC
CTGCTCGACCGTAGCGGCCAGGCTGGCCTCGTTCAGGTCACCGGTGCTGGCACTGCCCTT
GCGCTGGCCGAAATAGACGGTCACGGCGATGCCGCGGTCACGCGTGGACTGCACGGTCTC
GACCTCGCCGAGGCGGACATTGACCTCCAGTCCGCGGTCCTCGCTGCAACTGACCTCGGC
CTGGCTGGCGCCCAGCGCGCGGGCGCGGTCGAGCAGCTGCTGGGAGAGGTCGGCCAGCCG
TTCCAGCCGGGCCGGGCTGTCGTCGCCGACGGCCACTTCAGGGGCGATCACGTTCAATGC
TTTATCCTGTACAGGTTGGGCCCGGCATCACGCCGGGCGACTTTTTTTGAGATCAGGTAG
GGACGATGCGCGGACGCGACGAAGAAACCGGTGAATTCCACGACAAGAGCCGCAGCCAGA
ACCGGCGCGACGCGCTCGACGTCCTGGCCCTGGGCGAGAAGCTGGTGTCGTTGACCCCGG
CCCAGCTGGCGCGCCTGCCGATCCCGGAAGACCTGCTGCCGCATATCGCCGAGTGCAAGC
GCATCACCGCCCACATCGCCCACAAGCGCCAGCTGGCGTTCCTGGCCAAGCACATGCGCC
GCGAGGACGAGGCAACGCTGGACGCGATCCGCGATGCGCTGGACGCCAACAGCGAGACTG
GCCGCCGCGAAGTGGCGATGATGCACCGCGTGGAAGACTGGCGCGACCGCCTGTTGGCCG
ACGGTGACAAGGCGCTGGCCGCCCTGCTTGACGACTACCCGCAGGCCGACCGCCAGCAGC
TGCGCACCCTGGTACGCAACGCGCAGGCCGAAAAGGCGAAGAACAAGCCGCCGCGCGCCT
ACCGCGAGATCTTCCAGGTGCTGCGTACGCTGATGCTGCCGGCGGCGCTGGGCTTGAAGA
CGGCGGGCGACGAACACGCCGGCGATCCGGTCGACGAGGCCGACGAGGACTGAGTCCGCG
CCGGCCCGGGCGGTGGCCGCGGCCATCGCCACGCTCAGGCCTGCGTACCGCCGACGGTGA
TGCCCTCGATCAACAGCGAGGGCTGGCCGACACCCACGGGCACACTCTGCCCGTCCTTGC
CGCAGATGCCCACGCCCTCGTCCAGGGCCAGATCGTTGCCGACCATGCGCACCTTCTGCA
TGGTCTCCGGGCCGTTGCCGATCAGGGTCGCGCCCTTCACCGGGGTGGTGATGCGGCCAT
CCTCGATCAGGTAGGCCTCGGTGGCCGAGAACACGTACTTGCCGCTGGTGATGTCGACCT
GGCCACCGCCGAAGTTCACCGCGTACAGGCCCTTCTTCACCGAACGGATCATCTCCTGCG
GGTCGTGCTCGCCGGCGCGCATGTAGGTGTTGGTCATGCGTGGCATGGTCAGGTGCGCGA
ACGATTCGCGGCGCCCGTTGCCGGTCGGGGCCATGCCCATCAGCCGCGCGTTGAGGCTGT
CCTGCATGTAGCCGACCAGGATGCCGTCCTCGATCAGCGGGGTGCACTGGCTCGGGTGGC
CTTCGTCGTCGATGTTCAACGAACCGCGGCGACCGTCGAGGGTGCCGTCGTCGACGATGG
TCACCCCCGGTGCGGCGACGCGCTCGCCGATGCGGCCGGCGTAGACGCTGGTGCCCTTGC
GGTTGAAGTCGCCTTCCAGGCCGTGGCCGACCGCTTCGTGCAGCAACACGCCCGGCCAAC
CCGGGCCGAGCACCACCGGCATCATGCCGGCCGGCGCCGGCACCGCGTCCAGGTTCACCA
GCGCCTGGCGCAGCGCTTCCTGGGCCAGGGCTTCGGGGCGGCCGCTGGCGAACAGCGCTT
CGTAGCCATAACGGCCACCACCACCGGCGTAGCCGGACTCGCGACGGCCGTTGTGTTCGA
CGATGACCTGCACGTTCAGGCGTACCAGCGGGCGCACGTCGGCCGCCAGCACGCCGTCGC
TGCGGGCGATCAGCACCGTATCGACGCCGCCGGACAGGCTCACCATCACCTGCTTCACGC
GCGGGTCGGCGGCACGCAGGTAGCCATCCAGGCGCTTGAGCACCTCGACCTTGGCCTCGT
TGCCGATGCCGTCGATCGGGTCCAGCGCCGGGTACAGCGCGCGCGCATTGCCGCGCAGCA
GCGAACGTCCGGTCTGCGCACCGCCCTCGCGCGAGATCGCGCGCGCCGACTGCGCCGCCG
CCAGCAGCGCATCGGCATGGATGTCATCGGAGTAGGCGAAGCCGGTCTTCTCGCCGGAAA
TCGCCCGCACGCCCACGCCCTGCTCGATGGAATGGGCGCCGTCCTTGACGATGCCGTCTT
CCACGCTCCAGCTCTCGCGGCGGGCGTGCTGGAAATAAAGGTCGCCGAAGTCGACACCAG
GGCCGAGCAGCTGCCCGAAGGTGCGCTCCAGGCCGGCGGTATCCAGGCCGCCGGGGCGCA
GCAGGCGGTCTTGGGCAAGCGTCAGGGCGATATCAGTCATGGTTTCGATCTGGGGGTGCG
GGGGCGCTCAGGCAAGCCCCGTGAACAGGAAGCCGTGCTCAGCGCGAGCGCGGCAGGTCG
GTGACGGTCGGCGGAATGGCCGGTGCAGGTGCCGGCACGGGCGGTGATGGGGTCTTGTCG
CGGCTGCGCTCGATCACTTCCACCTTCGGCTCCTTCCATGGACCGGTCACCTTGTAGGTA
CGGGCGCCAATCTCGCCCAGCGGCTTGGACAATACCGCATTGGTGGCCGCGCCCAGCGCC
GCCCCCACCGGGCCGCCGGCCACCGCACCGACCACGGTCAGCAGGTTGCCCGCGCGCGGG
TTGACGTCGATGGTCTGGTCGAACTGCTGGTTGCGCAGGTCGGCCTGGCCACGGATGGTG
ATGTTGGCCGCCGGGCCTTCGATCAGCACCTTGTCGGTGCGCGCCATGCCCTGACCGAAC
TGCATGCTGCCCTCGATCTGGTTGAACGCGAAGCCCTTGGAGAAGAAGTCGCGGAAATCG
AACATCAGCCGCCGCGGCAGCTGCGCGACGCTGAGCAGGCCCAGCACGCGGCCGGCGCCC
GGCTCCAGCTCCAGCAGCTGGCCATTGCGCGCATGCAGGTCGAGGCTGCCCTGCAGGTTG
CCCAGCTGGAAGTCCGACGGCCCCCCGCTCCAGGCCGCCTGCAGCTGCGCCTGGCCGGAA
CCGCCGCGCAGCTGGCCGCCGTAATCAAGGTTCTGCATCAGCCCGCCCAGGTCCTCGCTG
CGCACCTGCGCGGTCAGTTCGGTACGGGCGCCGCCCGTACGGCCGAGCCAGCGGCCGGTG
ATGTCGATTTCCTGGTCCGGCGCGCGGAAGCGCAACGCGTCCACGTTCAGGCCGTTGGCC
AGCGGGCGCGTGCGCAGCACCGCCTGGCCCAGCACCACCTTGCCGAACTTCAGGTCGGCG
ATATCCAGCGCGAACGGCGGCAGCGTGGCCGGGTCCATGTCATTGGCACCGGCCTGTACC
CGCGCCGGCGCGGCGGCCGCACCCGGTGCCGCCGGCAGTGACTGCCAGTGCACCCGGTCA
AGCTGGCCGCTGATGGTGCCGCCGTCGGCGTTGGGTACGGTCAGGCGGCCGGCCAGCGAC
GGCCCGTCCAGGCGCACGTCCAGTGCCTGCGGGCCCGGGTGCAGCTGCAGCCGGGTCTGC
TCGAAGACTCCGCCAATCAGCTTGAGCTGGCCGACCTGCACGTCGACCGTGCGCAGCGGC
ATCGCGTCGTCGTCACTCCCACCGCGCGCCAGGCTGATCCACTCCAGCGCATCCAGGGTC
GGGCTGCGGCCATTGACCGTCAGTCCGCTCGCCGGCGGCTCGCGGTCGACATGGTCGCTG
CCCAGCGTGACCTGCACACCGGTCTGGTTGTTGTGGCTGCGCGCGGCCAGGGCCAGGCGC
TGGCCGAACGCCACATCGATGCGGCCGGCGCCCATCGGCAGCTGCGCGGCCACCGTGGTC
GCCAGCGGCTCGGCGGCCGGCTTGTCCAGCGGCGCCGGCAGGTCGAGCCGGGTGCCGACC
AGGTCCGAACTCAGTCGCAGCTCGCTCGGCGGCGCAGGCGCGCCGGGCGCCACCTTGGGC
AGGTTGACGCCGATGGTCCAGGCCGAATTGCCGTTGATGTAAGGCTTGAGCCAGGCCATC
TCCGGAGCACGGTCGATCAGCACGCTGGCATCGAGGCGGGCGGTCAGCTGCGACTCGAAG
GCGCGCGTGCTGTCATGCACGTAACCGCCGGCACGCAGGCTCAGCCGTCCTTCCTGGCCG
AGGTGGCGCACCGCCAGGTCCTCGGCGCCGAAACCGCCATTGCTGTAGCGCGCCTGCCCG
TGCATGTTGTCAAAGGTCAGCTGGAAGCGCTTGTCGACCAGCTTCACGCCGGCCAGATCG
ACCGTGCCCTGCAGGTGGCCCTCGCCCTCGTCCTGATGCAGCGGCTGCAGCAGATCGAAG
GTCACATGGGCCGGACCACTGGCGACCAGATTGTCCAGCGTATCGCCGTAATCCTTGTGC
AACGGGCTCTGGCGCAGCATCGCCAGCAGCTTGCCGGCCTCGCTCGGCGCGTCGGCACGT
ACGTACAACGGCTGGTGCCCGAAGTCCGGAATGCCCGCTTCGAATTTCTGTACCGCCACG
CCGGCAAGATCACCCCGTCCACGCATGTCGAAGCCAGGGCCGATGAAGGCGATGTCGGCG
TCGACCTGGCTCATCAGCGGCCAGTCGTGCTGGAAGCGGATGTCGCCATTGGTGATGTGG
CCGGTGGCCTCGAAGCGGCCATCATTGTTGTCGAACGGCCAGTCGTCCAGGTCACCGGTG
ACCAGGCCGACGCCATTGCGCACCTGGCCGCCAGCCAGCGCCATGTCCAGCCAGTCGGTG
GCGCCCTTGCTCATCTTGGAGTGGATCCAGAAGCGCTTGGCCGCCGTCATCGGCACGTCG
TCCAGCTTCGCGGCCAGCTGCAGCCACGGCCGCGTGCCGTCGCCCTGGAACCAGACCCCG
CCGCGCACGTCGGCCGCGTAGTCGGTGCCTTCCACACGCATCGCCGGCGTCCCGATCCGC
CAACCACCGCCCTCGTCGCGCCAGCCCACGATCTGTCCGGCCAGGTGCAGGTCATGGCGC
ACGCCGAAGCCGGTCGGCCAATCGAACTGCAGCTGCCGTTGCGGTTGCAGCTGCAGGCTG
AAGCCGTCGGCGTCGCCTTCAAAGCGCCCGCCCAGGCCGCGCAGGCCGGGCGAGTTGCCC
ACGCTGGCGAAACCCAGCGACTGCAGTTCACCCTGCGCCCACAGGGGGCCATCGCGTTCG
CCCGACAGCTGCAACGCGCGCACGTCCAGCTGCGGCCTGGACAGGAACAGCCAGCGACGC
AGGCCCGGCTCAAGGCGATCACTCAGGGCCAGCGCACGCAGTGCGATGCCGGCCTGCACT
TCACCGGAACGGACCTGCAGCTGTTTGCCGACCTGCAGCTGCAGGCCATCGAGGCGCTGC
TCGCCGTCTTCATTCTTCAGCCGCAGCTGCGGTACCTGCAGCGCCCAGCCCTCGGCCTGG
CGCTGCCAGCGCAGGCGGGCCTGCAGTCGCTGCAGCTGCAGCTGCGGCGCCGCCATGCCG
GGTATCGGTGCGCCATCGATACGCACGTCGCGCAGGTCCGAATCCGTGGTCAGCGCCACC
GGCGCGAAATCGCGCAGGGTCAACCACAGGTTCAACTCGCCCTTGCCCTCGCGCAGGCGC
ACGCCGCCAGCCGCCAGCAAGGGCGCCCAGGCGTGGAAATCGACCGGGTCGGCGCCCAGC
CAGGCCTCGCCGTTGCCGCGCGCACGGTCCACGTCCAGCACCGCGGTCAGCGGCAGCGCT
TCGGGCTGCGCCCAGGCGCGTACGCCCACGCGCAGGCGATCGCCATTGACCCGCATGCGC
AGGTCGATGCGCGGCAGCGTGGTGTCGATGCCCAACGTCGGCGCGTGCACGCCCAGGCGC
CCCCCGATCACCTGCAGCTCGCCCAGCCGGCGCAGCGCATCCAGCGGATCGCCGCCGTTG
TCCGATTGCGGCAGCCCGCGCACCGTCCAGCGTCCGTCCTCGCCCTGCTGCAGATCCAGC
GCCAGGCCACGCAGGCGCAGCTCGGTCAGCGAGCGCCCGGGCAGCAGCCCGCTGTACATC
GATACCAGCACCTCGGCCTCGCCGATCGCCAGGCCCTGCCCGGCGCCGATGCGCAGGCCT
TTCAGCTGCAGCAGCGGGCCACGACGGGTCCAGGCGGTCTGCAGCTGGTCGAAACGCACC
GGCTGGCCGGCACGCTCGCTCAGCCAGGCGGCAATCCTGTCAGGATGACGCTCGGCCAGC
GGCAGCAGCTGGCTGAGCGTGCCCACCAGCAGTGCAAGCCCGACCAGGCCCACCGCACAG
GCGGCAATGAAATGACGGCGGATCCTTCGCAGTCGCAGGCGCGGCGGCGCGCTCATCGGC
CACCGCCGGCCTGCAGCCGGCGAGGATCAGAGCAGAACGACATCGAATTGCTCCTGCAGG
TACTGCTCGTCCGCCTGGAAGCGGATGCTCTTGCCGAGGAACTCTTCCAGCTCGGCCACC
GCCGAGGATTCCTCATCGGTAATTCGCGCGACCACCTTGGTCGAGGCGATCACCAGCAGG
CGCGCAGCATCGAACTGGCGCACGGCACGGGTGATCTCGCGGAAGATCTCGTAGGTCACC
GTCTCGGTGGTCTTGATGCTGCCGCGGCCGCTGCACTGCGGGCAGGTCTCCGACAGCTGG
CGCTCCAGGCTTTCCACCGTACGCTTGCGGGTCATCTCCACCAGGCCCAGCGGCGAGAAA
TCATAGACCGTGGTCTTGGCATGGTCGCGGGCCAGCGCCTTTTCCAGCGTGCGCAGCACC
TGGCGACGATGCTCCGCATCATCCATGTCGATGAAGTCGATGATGATGATGCCGCCCAGG
TTGCGCAACCGCAGCTGCCGCGCCACCGCCTGCGCCGCTTCCAGGTTGGTGCGGAACACC
GTTTCTTCCAGGTTGCGCTGGCCGAGGAACGAGCCGGTGTTGACGTCGATGGTGGTCATC
GCCTCGGTCTGGTCGATCACCAGGTAGCCACCGGATTTCAGCGGCACCTGCTTGTCCAGC
GCGCGGCCGATCTCGTCCTCCACGCCGAACATGTCGAAGATCGGGCGGTCACCGGAGTAC
AGCTCCAGCTTCTCGGCCAGCACCGGCATGTACTTGGCGACGAAGGCCTGCAGTTGGCCG
AAGGTCTCCTTCGAGTCCACCTTCACCTTGTCCACGTCCTTGCGGATCAGGTCGCGCACC
GACCGCAGCGGCAGGCTCAGGTCTTCATAGATGATGCTGCACGACGGCGCTTCGCGGCCG
CGGCGCTCGACCACGTTCCACACGCGCGACAGGTAGGCGATGTCCTCGGCGATGGCCTCG
GCCGGCTGCCCTTCGGCGTTGGTGCGCACGATGTAGCCGTAGCCGCCGTGCTGCGCCGAC
AACTCGGTCACCAGCGCCTTCAGGCGGGCGCGCTCGGTTTCATCCTCGATGCGCGCGGAC
ACCCCCACCACCTTGGACTGCGGCAGCAGCACCATGTAGCGCGAGGGAATGCTGATCTGC
GTGGTCAGGCGTGCACCCTTGGTGCCGATCGGGTCCTTCACCACCTGCACCACGATGTCC
TGGCCGTCACGCAGCAGCTCGACGATCGGCACGCTGGCCGGCGGCGGCAGCGTCGTGTTC
TCGGTGTCGGCACTGGCCACCGGGGCCGGGCGCACCACGTCGTTGGCGTGCAGGAACGCG
GCGCGCTCCAGGCCGACCTCGACGAACGCGGCCTGCATGCCGGGCATGACCCGCTGCACC
TTGCCCTTGTAGATGTTGCCGACCACACCCCGGCGCCAGCCGCGCTCGATGTGCAGTTCC
TGCAGCATGCCGTTCTCGATCACCGCGACCCGGGTTTCGCGGGGGGTCACATTGACCAGG
ATTTCCTCAGACATCGGCAGCCTCCCTGGCGGCATCGGCAGTGGGGGCCGGCACGCCACA
GCGCGCCAGCAGACGATCGGTATGCAGCAATGGCAGCCCCATGACGCCGGAGTAGCTGCC
GGAAAGATGTTCGATCCAGCGCTCGGCCCCGCCCTGGATGGCGTAGGCCCCGGCCTTGTC
CAACGGCTCGCCGGTGGCGACATAGGCGGCGATGTCGGCGGCGGCGATCGGGGCAAAGGT
CACTTCGGAAATGACCAGTTCGCTGTCCAGCCCGTCGGCGCCGACCACCACCACCGCAGT
CATCACCTGGTGGGTGCGCCCGGCCAGACGCGCCAGCATCGCGCGCGCGCCGGCGGCGTC
GGCCGGCTTGCCGAACACTTCACCGTCCAGCACCACCTCGGTGTCCGAGCCGAGCACCCG
CGCCTGCGGGTCCTCGGCCAGCACCCGGGCCAGCCCGGCGCGCGCCTTGTCGGCGGCGAC
CCGGCACACATACTGTTCGGCACTCTCGGTCGCGGCGCGCTGCTCGACGACCTCCAGGTC
CAGGGCCTGGAAGGGGCGTCCGAGTCGGGCCAGCAACTGGTTGCGTCGGGGGGAGCGGGA
AGCAAGATAGAGCATCGGCACAGCATAACCTGAGCCCGTCACCTGAATCGTCGGCAACCC
GTTACGGAACGCGTACAACCCCTTACAGGCTCACAGCGCGTTCATCGCTACGACACCACC
CTCACCGCACAACAAGGAGATCCCATGCGCCTGACCGCCACCCCGCTGCTGCTCGCCCTG
TCCCTCGCCCTTGGAACCTCGATGACCGCCCATGCCGCCCCGTCGTCGCCGTCGATCGCC
GCCGCGGCCGAAGGCACCCTGCTGAACATTTCGGCCAACGCCGAGGCCACCCGCGTGCCG
GACGTCGCCACCCTGTCGGCCGGCGTGGTCACCCAGGCCGCCGACGGCAACAGCGCCATG
CGCCAGAACGCCCAGCAGATGGACAAGGTGCTGGCCGCGATCAAGGCCGCCGGCATCGCC
GAGCGCGACGTGCAGACCAGCGGCGTCAGCCTCAACCCGCAGTACCGCTATGCCGACAAC
GAGGCGCCGAAGATCACCGGCTACCAGGCCAGCAACACGGTCAGCCTGAAGGTCCGTGAC
ATCGCCAAGCTCGGCAAGGTGCTCGATGCGCTGGCCGCTCAGGGCGCCAACCAGATCAAC
GGTCCGCAGTTTGAGATCGACCAGCCCGAACCGGTCTATGACGAAGCCCGCCTGGCCGCG
CTGAAGAAGGCCCAGGCCCGCGCCCAGACCTATGCCAAGTCGCTGGGCCTGCAGGTGCGC
CGCATCGTCAGCATCTCCGAGAACAGCAGCGGCGGTTTCCGCCCGATGCAGATGATGCGC
ACCATGGCGGCCGGTGCGGCGATGGACAAGGCCACCCCGGTCGCACCGGGTGAATCGACC
CTCTCGGTCAACCTGGACGTGGTGTTCGAACTGGGCCGCTGATCGCGTCCGCCGCGGTCG
ACGACACAGGCGGGTCCCGCAGGGGGCCCGCCTTTTTCGTGCCCTCCGCCGACACTGGCT
GAAGGCCAGCCCAACGATCATGCCCCTGCCTCTAGGCAGTAGCCGTCGTGCCGCGCTACT
GATGGACTGCCAGCCGCGTGCGGCAACCCCGCCACGGGCCCTGGTGCGTTGAGGACTTCG
TCACTGGCATGGAGGTGGATCATGGTTCGTACGTACCCCGTTGCATCCCTGCATTTCGAC
CCCGCCCGGGTGGCCGCCTGGAGCGCGGCGATCGCCCTGCACCTGCTGGCCTTCCTGTTG
CTGCTCATCCCTGCGACCTACCAGGCCGTGCAGGTCCCGCGTGAAAAGACGCCGGTCCGG
CTGATCGAGAAGATCCCGCCACCGCCAACGCCGCCGGTTCCGGTCCCGCCCAAGGAGATC
GTCCAGGTGGTGCCGAAACCGCGAACGCAGCCGGTGGTACCGCCACTGCCGGCGCCCACC
GCGACCGTGGAGGAGACCCAGGGCATCGCGCTGCCGGCCGCCGAACCGGCTCCGCCGCAG
CTGGCGCCCAGCATCGACACGTCCACCCCTCTGGCCGGCGCCCAGCTGCAGTACCGCAGC
GCCCCGCCGCCGACCTACCCCATCCAGTCCCTGCGCAACCACGAACAGGGAACAGTGCTG
TTGCGGGTGGAAGTGGACAGCCATGGCCAACCGGTCGCGGTCAGCGTCGAGCGCAGCAGC
GGCTCGCGCAACCTGGACCAGGCCGCCCGCCAGCAGGTGCTCCGGCACTGGCGCTTCGAG
CCTGCCCAGCGTGACGGCGTGGCAGTTCCGGCCATCGGCCTGGTACCGGTACAGTTCTCG
CTGCCCGACTGAGCCCCACCACCGGCCCGGCCTCGCGCCGGGCCGGTCCCTGCCGCTGCC
CGGGAAATGCGGACAGGCCAGGGACCAAGCGTTACCGATTAAGCAAAATTTCACGACTTC
GTCACCTGCAGGAAACCTAGATTGGCGCGTCCCGGTATCGATCCGGCGACAGCCCTCAAC
GCTACGGTTTTCCAGTTAGGAGAGAAGCTGTGAAACACCCGATCCAACGGCCCGCCAGCC
GCCGCCGCAGCACCCTGGCATCGTCCATCACCCACATCCTCACCGGCGGCGCCCTGCTGC
TGGCCGGCGCCGTCGCTTCCTCCTCCGCCTTCGCGCAGGAAAAGGCCACCAACCTCGACC
GCATCACGGTCACCGGCTCCAACATCCCGCGCACCAACACCGAGACACCGTCGCCGGTGC
AGGTGGTGACCCGCCAGGAAATCGACCGCACCGGCAAGACCTCGCTGGCCGAGTACCTGC
AGACCATCACCGCCGATGGCGCCGGCTCGATTCCCAAGACCTTCGGCAACGGTTTCGCCG
GCGGTGGTGCCGGCATCTCGCTGCGCGGCCTGGGCGCCGGCTCGACGCTGGTACTGTTGA
ACGGCCGCCGCATGGCCACCTATGGTCTGGCCGATGACGGACAGAAGGTCTTCACCGACC
TCAGCACCATTCCGCTCGATGCCGTCGAGCGCGTGGAAGTCCTGAAGGACGGCGCTTCGG
CGATCTACGGCTCCGATGCCATCGCCGGCGTGGTCAACATCATCCTGCGCAGCGACTTCC
AGGGCGCCATCCTGCGTGGCTCCTACGGCCTGTCCGGTGACAGCGATGGCGACGCCCGGA
AGGCAACCCTGACCGCCGGTACCGGCGACCTGGCCACCGATGGCTGGAACGCCTTCTTCA
GCCTGGACGTTGGCAAGACCGACGCGATCAAGATCAGCGACCGCAAGAACCGCAAGTGGA
TCGGTACCGGTGACACCCGCCCGTGGGGCTATGACAAGACCGCCCAGTTCCTCGGCGGTG
CCTACACCCGTGGTGGCACCTCCGGCGGTTCCGGCCCGAACGGCTCCTACCTCGACGCCA
CCGGCCATCTGGTGCCGCTGCCGGGTTGCGCCGGCCTGACCACCATCGGTGGGCAGACCC
CGGCCAGCATCGCCGCCGATGGCTGCCTGTGGGATCCGGCGCAGCAGTACCGCGACCTGA
TTCCGGAAGAGAAGTACGTCAACGTGTTCGGTCGCGCCAGCTTCGCCTTCGGTGAAGGCG
GCGAGATCTACACCGAGATCGGCTACTCGAAGAAGGAAACCATCTTCAGCAACACCCCGT
CCGGCGTGTCGGGCGGCTGGGGCTATCCGGGCGGCCCGGTCAATGCCAACAGTGGCCCCG
GTGCCACCGTGCTGGGCCCGAACCATCCCGACAACCCGACCCCGGGCACGGCGCGCCGCG
TGCGTTACTCGGCCTGGGATGTCGGCCCGCGCGTGACCGACAACACCAATGAGTTCAACC
GCTTCCTGGTCGGCATCAAGGGCAACTGGGGCGACTGGAGCTACGACACCGCCTACCTGC
ACTCGGGCACCGACCTGACCAACAAGCGCACCGGCTTCCTGCGCTACAGCGCCGTCCAGT
GTGCACTGGGCAATGCCAACTGCGCCGGTGGCGTGTGGCGTATCGGTGATGATGCCGGCA
AGAACTCGCAGGCGCTGTACGACTACATCTCGCCCACGATCAGCGCCCGCGCCAAGTCCA
GCCTGGACATGTTCGACTTCACCGTCTCGCGCAGCCTGATGGACCTGAAGGGTGGTCCGC
TGGGCCTGGCGATCGGTACCGAGTGGCGCAAGACCAGCAACAGCCTGACCCCGCAGACCT
ACACCGACCAGGGCGACATCATCGGCCTGGGCTACTCGGCCTATGACGGCACCCAGAACG
TCTACGCCGGCTACGTCGAACTGTCGGCACCGGTGCTGGAACAGCTGGAACTGTCCGGCG
CCCTGCGTTACGACAAGTACGAAAGCGGCGAAGGCAAGGCTACGCCGAAGCTGGGCGTGA
AGTGGACCCCGGCCGACTGGATCGCCCTGCGCGCCAGCTACGCCGAAGGCTTCCGCGCGC
CGAACCCGGCCGAGAACGGTGACGGTGGCCTGGCCGCCTTCTCCACTGCGGTCGACCCGG
TGCGTTGCCAGATCAGCGGCGGCGCTGCCAGCGAATGTGGCGCCAATTCGGTGGCGATCA
TCACCAAGCCGAACAAGCTGCTGAAGCCGGAAGAGTCCAAGAGCTACTCGGTCGGCATCG
TGCTGCAGCCGACTTCGACCACCTCGATGACCGTCGATGCCTGGCAGATCAAGCGTACCA
ACGAGATCGTGCAGGGCAGCACGGCGGCGGCGATCCTGGCCGGCAACGTGCTGCGCGACA
GCAACAATCTCAATGGCGTGGCCAACAGCGGCACCATCCTGGCGGTCAACACCGGCTACG
TGAATGCCAGCTCGTCGCGCGTGCGCGGTATCGATACCGATATCCGCCAGACCTTCGAGA
TCGGCCCGGGCCAGCTGGAGCTGGACCTGCAGTGGAGCCACATCCTGAAGTTCGAGCGCA
CCGAAGGCGGCGACACGGTTGATTACGTGGGTACCCACGGCAACTGCGACGTCACCAACT
GCATCGGTACGCCGAAGGACAAGGTCAACTTCGGCACCACCTGGAAGCAGGGCCCGTGGA
GCGTCAGCGGCATCGTCAACTACATCAGCAAGATGGACAACATCGACAGCCGTGGTGGCA
GCTACCTGGCCTTCTACGCTGACGGTACGCCGGTGAAGAAGATCTCTTCGTTCACCACGA
TGGACCTGTCCGGTCGCTGGAGCATCAACGACTCGTTCGAACTCAACGCCTCGGTGGCCA
ACGTGTTCGACCGCATCGCCCCGCTCGATCCGACCACCTACGGCGCGGTGAACTACAACC
CGATGCACTTCTCCGGTGCGCTGGGCCGTTACTACACCGTCGGCTTCAAGTACACGTTCA
AGTAAGACCGGTTGCAGCGTCACCTTCGAAGGCCCGGGCCGTTGCCCGGGCCTTCGTCGT
TTTCACGCGGGCCGGTTCCTGCAGGCTGGCGCTTGCCCGCTGGCTCTTGCGGACATGTTC
ACGAGGACATGGCTACCGTATGCTCGCGGCATCCGCGCCGCAGGGGATCTCCATGGCCGC
GACATCGCAACGGCTGGGCCTGCCCGCGTTGACTGCACTGGTAGTCGGCTCGATGGTCGG
CGCCGGCATCTTTTCACTGCCGCAGAACGTCGCGCGCAGCGCCGGCCCGGCCGCCGCCTT
GATCGGCTGGGCGGTCAGTGGCGCCGGCATGCTGATGCTGGCCTTCGTGTTCCAGGCCCT
GGCCAATCGTCGCCCCGACCTGGATACCGGCATATACGCCTATGCGCGCGAAGGCTTCGG
CAACTACATCGGCTTCTCCGCGGCGTGGGGCTACTGGGTGGCGTCGGTGCTCGGCAACGC
CAGCTTCTTCGTACTGATCTTCAGTGGCCTCGGCCACTTCGTGCCGGTCTTCGGTGAAGG
CAATACACCCGCCGCCGTAGCCGCTTCATCACTGCTGCTGTGGACCGTGCACCTGCTGGT
GCTGCGCGGCCTGCGCACGGCCGCCATCGTCAACGGCCTGGTGACGGTGGCCAAGCTGCT
GCCGATCGCGTTGTTCCTGATCCTGGCGGCGGGCGCGTTCCGCATGGACGTGTTCCGCGC
CGATTTCCTCGGTACGCCCGCACTCGGCGACCTCGGCCAGCAGCTGCGCGGCATGATGCT
GGTGACCGTGTGGGTGTTCATCGGCATCGAAGGGGCCAGCATCTATTCGCGGCGTGCCGC
GCGCCGTGCCGACGTCGGCCGTGCCACGGTGATCGGTTTCCTCGGGGTCTGGCTGCTGCT
GGTACTGGTCAGCCTGCTGTCGATGGGCGTGCTGTCGCAGGCCGAACTGGCCGGGCTGCC
CAATCCGTCGATGGCCTACGTGCTGCGCGCCATCGTCGGCGAATGGGGCGCGACGGTGAT
CATCATCGGTTCGATCGTCTCCGTACTCGGCGCATTGCTGGCCTGGGTGCTGCTGTGCGC
CGAAGTGCTGTATGCCGCCGCCGGTGACGGCACCATGCCGGCCTTCCTCGGCCGCGAGAA
CGCGCGTGGCGTGCCGGCCAATGCACTGTGGTTGAGCAATGGCCTGATCCAGTTGTTCCT
GCTGATGGTGCTGGTCAGTTCGGGCAGCTACACCGGGCTGGTGCTGCTCGCTGCGTCGAT
GAGCCTGGTGCCCTACTTCCTGTCCACCGCGTTCGGCGTGCAGCTGGCCTGGCGCGGGCA
GGCCTACACCGGCGAACCAGGCGTGCGCTGGCGCGATTTCGGGGTCGCACTGCTGGCCAG
CGCCTATGCGCTGTGGCTGGTGTATGCCGGCGGCCTGGACAACCTGCTGCTGTCGGTACT
GCTGTACGTGCCCGGCGTGGTGTTGTTCGCTTTGACCCGGCGCCAGCGCGGCGAGCGGGT
ATTCACGCGCTGGGAGTGGGTACTGTTCGGCGCGATCCTGGCGGTGGCGATCGCCACGCT
GGTGGCCTTCTGCAGAGGTGAGCTGGCACTGTAGAGCCGAGCCCGCGCTCGGCTTCACAC
AGGCAGCCGAGCATGGCTCGGCTCTACAACTGGCGATCCGCCAGCATGCCGATATCCTGC
ATCCAGCGCTCGGCCAGCTGCGGCCACGCCGCGACCGGTGCATCCTTCATGCGCAGCCCG
AATGCGTGGCCGCCGCGTGCAAACAGATGCATTTCCACCGGCGCGCCCGCGTCCGCCAAG
GCACGGTAATAGGCCAGCGATTCGCGCACGTCATCGGTGCGATCGTCGGTGGCCTGCGCG
ATGAACGTCGGCGGCACCTTGTCATCCACGGTGATGTCCCTGACCAGCGACAATCCCTTC
CCGTGCCCTGCCCACAGGTGCCCGGAATACATCACCATCGCGAAATCGGGACGGCTGGGT
TGCTTATCCGCAGCATCGACCGGCGCGTAGCTGCGCAGCGCGTGCGTGCTCAGTCCCGCC
ACCACGTGACCACCGGCGGAAAAGCCGATCGCCCCGATCCGCTTGGGATTGATTGACCAG
CGCTCGGCCTGTGCGCGCAGCAGGCCCATTGCACGCTGTGCATCCTGCAGGGCCATCGGC
ACTTTCGGAATGTCGCGGCAGTTGCACTCGGGGTCCCAGTTCGGGCCAGAGGCTGGCACC
CGGTACTTCAGCAATGCACAGGTGATGCCCTGTGCGGTCAGCCAGCCGCAGATCTCGCTG
CCTTCCAGGTCCATCGCCAGCACCCGATAGCCTCCGCCAGGCACCACCATCACTGCGGTG
CCGGTGGCCGGTCCCTTCGGTGGAAACACGGTGAGGGTCGGCGCAGCGACGTTCTGCAGC
ATCATCCAGTGTTCGCCACTGGCTTCGGAGATCACTTCGCTGACCTGCTCGGGCCCCTTC
AACTTCGGCGGCGCGATCACCGTGCCCTGCGGCCACAACGGAAGCTCGGTGGTGCCCTGT
GGCGGATGCCAGGTGGAAGGCGCGGCCTTCGTTGTGGCGAACGGCACCATCGCCAGCAGC
AGGAAGCTCGAGGACAGCAGCACGCGCATGATCGGCATCCATGGTTGCAGCAGCAGAGTG
TAGCGACAAAAAAAAACCTGCATCTTGCGATGCAGGTTTCTCAAGGTGGCGCCCGAAGTT
GGACTCGAACCAACGACCCCCTGATTAACAGTCAAGTGCTCTAACCGGCTGAGCTATTCG
GGCAGACGACTAGTATAACCACTCTTCACGCGCGATGGTAGGGGTGATTGGCAATCATTG
CGGCGGCCCGATACAGCTGCTCGGCCACCACCAGGCGCACCAGCATGTGCGGCAGCGTCA
GCGGTCCGATCGACCACTTCTCATCGGCCAGCGCGGACACCTCCGGCGAATGCCCTTCCG
GGCCACCAATCAGGAACGCCAGGTCGCGGCCCTGCCCGCGCCAATGCTCCAGGCGCTGTG
CCAGCTGTTCGGAACTCAGCTGTCGTCCTGGCACATCCAGTGCCACCACATAGGCGTTCT
TCGGCAGCGCAGCGATGACCCGCTTGCCTTCATCTTCAGTGGCGCGGCGCGGATCACGTC
CCTTGCCGCGCAAGCCGGGCTCGATTTCCACCAGCTCGAACGGCAGCCAGTGCGACAGCC
GCTTCTGGTACTCGGCGAAGCCCTGCGCGACCCAGCTGGGCGCGCGTTCACCGGTGGCGA
TCAGGCGGGCTTTCATCTACACGGTCCTCCAAAACGTCGACGGCGCCATCGGCGCCGTCG
AAGGGATGCATCAACGTGCGGCTCAGGCCACTTCGTCGTCGCTGGACGGCGGCTGGTCGC
CAACGGTCCACAGGCGCTCGAGGGCGTAGAACTCACGCACGCGCGGCAGCATCACATGGA
CGATCACGTCGCCCAGATCGACCAGCACCCACTCGGCTTCGCGCTCGCCTTCAACACCCA
GCGGCATCACGTCGATGTTCTTGGCGAAGCGCACGACTTCATCGGCGATCGACTTGACGT
GGCGGGTCGAGGTGCCCGAAACGACGATCATGTAGTCGGCAACGCTGGACCGGCCGCGCA
CGTCGATCTCGACCAGGTCCTTGGCCTTCAGGTCTTCGGTGGCTTGGCGGACGCTGGCCA
GCAGTTCCGGCACGGACGGCGGCGGGCTGGGCAGATCGACCTTGATGGTCTGGGGCTGGG
TCTGGTTGCTCAAAATGGATCGACTCGATAAACGTGGGGGCGATTATACGGGGATGGCAC
GGCGGCGCCATTCACGCTGTGGCCGGGCGGTACAGCCCGTGTGCAGCGACGTAGTCCGCG
ACAGCCGGCGGCAGCAGGGCGCGCCAGGGGCCACAGGCGGCGATCTGCGAGCGCACGGCG
CTGGCCGATTCCTCGCGCAGCGGGTGGTGCAGGCGCAGGATGCGTCCGGCCGGGCTGGCG
AACAGGGCCTGTTCGTTGTCGGCCCAGCGCCCCTGCAGGGCACGCCCCAGTTCACCGTCG
ATCGACGCCTGCAGCGGGCTGCCCGGCCGCTCGGCCACCACGAAGTGGGCCAGCCCGAAC
AGGGCCTCCCATTCGTGCCAGCCGGACAGGCCCAGCAGGCTGTCGGCGCCCACCAGCCAG
GCCAGTGGCCGGCTTGGGCCCAGCTCGCCGCGCAGCTCGCGCAGGGTATCGACGGTGTAG
GACGGACGACCGGGATAGCGCGTGGCACGGTCCAGTTCACGACGGTCAAGCAGCAGGCCC
GGTTCGTCGCCGATGGCCAGCGACAACATGGTGCAGCGCTGCTCGGCGGTAGCGCCGGGC
ACCGCACGGTGCGGCGGATCGCCTGCCGGCAACATGCGCACGGCCACCTGCAGTTCGTCC
CGGGCGGCTCGCGCGATTGCCAGATGCCCCAGGTGCACCGGATCGAAGGTGCCCCCGTAA
TAGATCCGCAGGCTCATCGTTCAGGCCCGCGCCAGCAGGCGCACGGCACGCGGTTCGGCC
ACGGCCACCAGCAGGCGCTCCAGCGCCAGCCAGGCATCGCCGTCGGCCCGCCCCTTGGCG
ATGCGGTCGACCAGCCCGGCTTCGGCCACGAAGCGTTCCCAGCGCTTGCCTTCCGGGTGC
CGCTGCAGCGCGCGCTTGTAGGGCGCCTGCCGTGATTCCCAGATGCCACGCGATTTCATT
TCGGCGGCCAGGTTGCCGCCACGGGCCTGCACACGGGCCAGGCCGGCACCGGCCAGCAGT
TCACGGATCACGATCGGCATCAGTGCGGCCACCGCTTCGCCTTCGCCGCGCAGGCCAGCC
AGCATGCGCAGCACGGCCGGCGGCTGGCCGGAGAACGTCGCCTCCACCAGCCGGAACACG
TCGTAGCGGGCAGCGTCAGCCACCAGCGATTCCATCCGCTCCACATCCAGCGGCTGGCCA
TCGGCCAACAGCGCCAGCTTGTCGATTTCCTGGGCGGCGGCCAGCAGGTTGCCCTCCACC
CGCTCGGCCAGGCGTTGCACGGCGGCCGGGTCGGCACGCAGGCCCTTGCCGCGCAGGCGG
CGCTCGATCCAGTCCGGCAGTTCGTGCGGCTTGATCGCCCAGGCCACCGACAGCACGCCG
ATGCGGCTGACCGCCTCGGCCCACTTGCCCTGATGGGCCTTGCTCCATTCATTGGCGGTG
ATCATCAGCACCACGTCCGGCGCCGGATTGGCGCAGAACTGGCTGATCACTTCGGCGCCG
TCCTTGCCGGGCTTGCCGCTGGGCAGGCGCACCTCGACCAGGCGGCGGGCGCTGAACAGG
CTGGGCGCATTGAAGCTGGCGTCGAGCTGGTTCCAGTCGAAATCCCGCCCGTCGGCGTCG
AACACTTCGCGTTCGCCGATGCCGGAGGCGCGCGCGCGCGCGCGGACGGCATCTGCCGCC
TCCAGCACGCGCAGGGTTTCCGGGCCTGCGATCAGGTACACCGGCGCCAACGGGGTGTCA
GCGCCCTGGCTGGCCAGCTGCTCCGGACGCAGTTCCATCGTCGCTGCCGCTCAGTGCTTG
GCGTCGGCGGCCGGCACCGCACCCTCGATCGGCTTGGCCTTCGGCGCGGACAGGCTGCCG
CCCTTCTCGATCTCGGCGCGGACCACGCTGTCGATACGGCGGATGATCGAGGCGGACATT
TCCCGGCGCAGCTCCGTGGCCAGGATTTCGCGTTCGGTGGTGGTACCGGTGGCGTCGGTC
GGCGGCGACACATAGTCGCGCGACAGTTCGATCACCTGCTGCGGCACCAGTTCGCTGCCA
TCCTCGCGACGGAAGATGAAGATCACCGCGTAGCGCAGGCTGTATTCCTGTGCGCGGCCC
TGCGAGTCGATGGCGATCGGCAGGTCACCCCAGCGCTCGGACAGCACCTGCAGCTGGGCG
TTGGGTCCCTTGCTGTCCTCATCGGCCAGCTTGGCACCGGAGGCCAGCAGGCTGCGGTTG
AGCAGCTTGACCAGTTCACTGTACGGGGCGGTGGAGACCACCTTCACCGGGGCAGTGTCG
GTCGGCAGCATCAGCTTGTTGCGCAGATGGAAACCGCAGCCGGCGAGGCCGAGGACAAGA
ACGAGGGCAAGCAGGATTCGGGTCATGGAGACAGTCTGGCGGAGCCGGGCGATCACGGCA
ACACACAGCGTGCCCGAAGCCGCGTGAATGCAGGGCCATCAGGCGCCCGGCCCTGCTCAT
GAAATGGCACCGGCCACCGCGCGGGTGACCGGTGCCGGGGACATCAGGCAGCGACGATGT
TCACGATCTTGCCCGGGACGATGATGATCTTGCGCACCGTCAGGCCTTCCATGAACCTGG
CCGCGTTGGGCTCGGCCAGGGCCAGCGCCTCGACCTGCTCGCGCGCGGCATCGGCCGCCA
CCTCGATGGTGCCACGCAGCTTGCCGTTGACCTGCACCGCCAGGGTCAGCGCATCGCGCA
CCAGCGCGCTGCTGTCGGCCTGCGGGAACGGCTGGTCTTCCAGCAGCGTCTCGCCATGAC
CCAGCACCTGCCACAGGGCGTGGCTGGCATGCGGGGTGATCGGGTTGAGCAGCAGCACGA
TCGCCTGCAGCGCTTCCTGGCGCACCGCGCGGCCCTGCTCGCTGCCATCCTCGAACTTGG
CCAGCGCGTTCATCAGCTCCATCACCGCAGCGATCGCGGTATTGAAGCTGTGGCGGCGGC
CATAGTCGTCACCGACCTTGCCGATGGTTTCATGGGTCTTGCGGCGCAGCGCCTTCTGGT
TGGCATCCAGCGCCGCGATATCCAGTGCCGGGGCGGCACCGTCGGCAGCGTGCTTCTGCA
CCTGGGCCCAGAGGCGGCGCAGGAAGCGGGCCATGCCGTCCACGCCGGCTTCGTTCCACT
CCAGCGACTGTTCCGGCGGTGCGGCGAACATCGAGAACAGGCGCACGGTATCGGCGCCGT
ACTTGCCGACCATCGCCTGCGGGTCCACGCCGTTGTTCTTCGACTTGGACATCTTCTCGG
TACCACCGACCACCACCGGCTGGCCGTCGGCGATCAGGGTGGCGCCGGTGATGCGGCCGC
GCTCGTCGCGCTGCACTTCCACGTCGGCCGGGTTGATCCAGTCCTTCGAGCCGTCCGGGT
TCGGGCGGTAATAGGTTTCAGCGATCACCATGCCCTGGCACAGCAGGTTGCGCGCCGGTT
CGTTGCTGTCCACCATCCGCGCGTCGCGCAGCAGCTTGTGGTAGAAGCGGAAATACATCA
GGTGCAGGATCGCGTGCTCGATGCCACCGATGTACTGGTCCACCGGCAGCCAGTAGTTGC
CGCGCTTGTCGACCGCATCACGGGCACCCGGCGAGGTGTAGCGGGCGTAGTACCAGCTCG
ACTCCATGAAGGTGTCGAAGGTGTCGGTCTCGCGCTCGGCCGCGCCGCCGCAATCCGGGC
AGGTGGTCTTGCGCCATTCCGGGTCGGTCTTGATCGGCGAGCCGGTACCGGCGAAGGCCA
CGTCTTCCGGCAGCACCACCGGCAGCTGCTCTTCCGGCACCGGCACCGCGCCGCACTTGG
CGCAGTAGATCACCGGAATCGGGCAGCCCCAGTAGCGCTGGCGGCTCACGCCCCAGTCGC
GCAGGCGGTAGTTGACGCGGCGCTGGCCCTGGGCCTTGCGCTCGAAACGTTCGGCCAGGG
CTTCAAAGGCGCCCTGGAAATCCAGGCCGTCGAACTCGGCCGAGTTCACCAGCTCGAAGG
CACGGCTCTTGTCGCTGTACCAGTCCTGCCAGCGGCTACCGTCCCAGTTGCGCTCCTCTT
CGGTGCGCGCATCCTTCAGGGCGATGACCTGCTTGATCGGCAGGCCGTACTTGTTGGCCA
CTTCGTTGTCGCGCTGGTCATGGCCCGGAACGGCCATCACCGCGCCGGTGCCGTAGCCCA
TCAGCACGAAGTTGGCGACCCACACCGGCACCGGCTCGCCGGTGACCGGATGCAGCGCGC
GCAGGCCGGTGTCCATGCCGCGCTTTTCCTGGGTTTCCAGTTCAGCCTCGGACACGCCAC
CCTGCTTCAGGTCGGCCAGCATCGCCGCCAGCTCCGGGTTGTTCTTCGCCGCATGCAGCG
CCAGCGGGTGCTCGGCGGCGATCGACACGAAGGTCACGCCCATCACCGTGTCCGGGCGGG
TGGTGAACACGCGCAGCGGGTCCAGCGCGCTGCCATCGACATCGCGCACATCGAACTGGA
TCTCCAGGCCCTCGGAACGGCCGATCCAGTTGCGCTGCATGGTCTTGACCGATTCCGGCC
AGCCGTCCAGCTCGTCCAGGCCGTCCAGCAGTTCCTGGGCGTAGTCGGTGATGCGCAGGA
ACCATTGCGGAATCTCGCGCTTCTCCACCAGCGCACCGGAGCGCCAGCCGCGGCCGTCGA
TGACCTGCTCGTTGGCCAGCACGGTCTGGTCGACCGGGTCCCAGTTCACCACCGCGTTGC
GGCGGTAGGCCAGGCCCTTGCGCATCAGGCGGGTGAACATGCGCTGCTCGTGGACGTAAT
AGTCCGGACGGCAGGTGGCGAACTCGCGCGACCAGTCGATGGCATAGCCCAGCGACTTCA
GCTGGCTGCGCATGTGATCGATGTTCTTGTAGGTCCACGCCGCCGGCGCGGTCTTGTTCT
TGATCGCAGCGTTTTCCGCCGGCAGGCCGAACGCGTCCCAGCCCATCGGCTGCAGCACGT
TGTGGCCGGTCATGCGCTTGTAGCGGCTGATCACGTCGCCGATCGTGTAATTGCGCACGT
GGCCCATGTGCAGCGCACCGGACGGGTACGGAAGCATCGACAGGCAGTAGTACTTCGGCT
TGTCCGAAGTCTCGTCGACCTCGAAGGCACGGGTGGCGTCCCAGTACTGCTGGGCGGCGG
ATTCAACCTGCTGCGGGTCGTAGGCGTTGGTTTCAGCGCTGGTCATGGAACACGCGGATG
CGGCGGCAAAGCGGTACAGCGTACCGCAGTGCGGCAAATGGCTCCAATCCTGCCTGCCGG
ACGCCGGCGCCGCGGCGCTCGGGGAGGCGTCTCAGCGCGGACGCGACAGCGGCAGGGCCG
CCGCCAGCCAGACCAGCCAGCAGGCGAACGCGAGCCGTTGTGCCATCGGCGCCGGCAGTG
TGCCCTGCAGGGCGAACGCCGCCAGTGCGGCCAGCACGCCGCAGCCCAGGGCCACTGCGC
CCAAGGCCCGGCCATGCGCCTGGCGCAGATGGGACACGCCCAGCAGCACGGTGCCGGCGA
CGAAACCCAGTACCCAGATCATCCAGGCGCTGGCATGCAGCTGGCTGGCGGGCCCATGCA
GGTCATCCACGTCCAGTGGCAGCAGCCCCATCGCGGCAAAGGCCAGACCGGCCAGCAGCA
GCATCTGGCTGCCGACCCGTGGCGCCCAGCCAGCAGTGGCCGGCAGACTGCGGCGCAGGC
GTTCAGCCACCGCCACCGCCAGCACGCCGGGCAGCACGAAACCCAGCAGATTGAAGGCCA
GCGCATGCGGTACACCGCGCGCACCCAGCAGCGCCACCGGGTGGCGAGCCTGGGCATAGC
CGTCCAGGCCGGCACCGAAGCCGGCCACGGCCAGGACGAATACGACTGCCGCAAGCAGCC
CCAACCAACGATCAAGCCGGACCACGGACATTGCGCGCAATCACCTGGAAAGGAATGGAC
CACGGCATTGTCGCGGCAGCGGCGCGATGCGCCAAGCGCGGCGCATTCCAGAGCACTTCA
ATATCCGCCTGCTGCGCCTACCGTGATGCTCGAGGCATGGCAGTTCCGCCCTGTCGCAAG
CGCGCCTCCCCATCGAAGCCTGTCGCCTCCGGCTAGTGGGTGATCCACACGCTGCACTGC
GCCCCTGCCGGCCCGCCAGCACCACTCGAGGGCGTACTCCGTGATGGCAGGGTTGAGACC
GACATCGATCGTCACCATAGAATCGGTCTCCAGATGCCAAGCGATGCCTCCCCCATGACC
GAGACGACCTACGTATTCGACGCCACCACTGCGACCTTCGAGGCCGAAGTCCTGCAGAAG
TCGCTGCAGACGCCGGTGCTGGTCGACTTCTGGGCCACCTGGTGCGGGCCGTGCAAGACC
CTGGGCCCGATGCTGGAAAAGCTGGCTGCCGAGTACAACGGCGCTTTCGAGCTGGCCAAG
GTCGATGTCGACAAGGAACAGCAGATCGCGGCAGCCTTCCAGATCCGCTCGGTGCCCACC
GTGTTCCTGGTCAAGGGCGGCCAGCTGGTGGACGGCTTCCCCGGCGCCATTCCGGAAGGC
CAGCTGCGTGAATTCCTGGCCCAGCACGGCATCGTGCCGGCCGATGTCGGCGATGCCGCC
CCTGAAGATGACGCCCCGCTGGACCCGCAGGCGCAGGTCGACGTACTGCGCGCGCAGATC
GCCGCCGAGCCGGACAAGGATGAGCTGAAGCTCGACCTGGCCCTGGCCCTGCTGCAGATC
GGCGGCGTGGACGAGGCCGGTACCCTGATCGACGGCCTGCCGGCCAATCTGGCCACCGAC
GACCGCGCCGTGCGCGCCCGTGCCCGCCTGGCCTTCGCCGCTGCGCTGAAGGATGCTCCG
GCGGCCGAGGTGCTGGAGGCCCGCATCGCCGCTGATGGCAAGGATCTCAAGGCCCGCCAC
CTGCGCGGCGTGCAGCTGCTGCTGGGCGGGCATGACGAGGCCGCCCTGGCGCAGTTCCTG
GAAATGCTGCGGATCGACCGTGGATTCGAGGAGGGCCTGCCACGCAAAGCCTTGATCGAC
GCCTTCAATGTGATCTCCGACGAGGACCTGGTGGGCCAGTACCGCCGCAGGATGGCGTCG
CTGCTGTTCTGAACGGAAGCCCGCTCCGTTCAGAATCCCTGCACTGAACGCGGGCAATAA
TGCGCGCGCTGGCGGCCTTGCGGTCGCCACGATCCGTTCGGGGGGATGAGGTCGGGGCCA
TGGGGTCTTGCAGCTGCACCCCCGCATTGCCGGGATTGCAAACTGTGACCGTCGTCCGCT
CTCTGTCGTTCGCCATGCGTTTAACGGGCGCCCTGCTCTGCGCCCTCCTCCTGCCGCCTG
CCATCGCCGGCGCCCAGGACTGGAACTACCGGGTCCGGCCCGGCGACACCCTGTGGGACC
TGGGTGGGCTGTACCTGAAACCCTCGGTACGCTGGCAGCAGCTGCAGCAGCACAACCGCA
TCGACAACCCCTACCAGTTGCCGCCGGGCCAGCTGCTGCGCTTCCCGATCAGCTGGCTGC
GCACCGAACCGGCGCCGGCCCGGGTGCTGTCGGTGCGCGGCAAGGTCGAGCTGTCCGGTG
CCGATGGCACGGCGACCCGTGCGCTCCAGGCCGGCGAGCAGCTGCATATCGGTGACACCG
TGGAAACCGAGGGCGATTCCAGCATCACGCTGGAATTCGCCGATGCCTCGCGCCTGCAGC
TGCGCGAATACTCGCGCCTGCGCCTGGACCAGCTCAGCCGCTATGGCCACACCGGCATGG
TCGACACCCGCCTGCGCCTGCAGCAGGGGCGCGCCAGCAACCGGGTGACGCCGGCGCGCG
GCCCGGCCTCGCGCTACATCATCGATGCACCCACCGCGACCAGCAGCGTGCGCGGCACGG
TGTTCCGGGTCAGCGCCGGGGATACCGGGCACGTCGGCGCCACCGAGGTCCTGCAGGGCA
AGGTGCAGGTCGGCAACCCCCATGGCCAGCGGCTGGTACGGCCGGGGCAGTCCACCCGCA
GCAGCAGCGCCGATGCGGCCCCCGCCGCGGTCTCGGCCCTGCTGCCGGCGCCGGCGCTGC
GCAATGACGCGCTGCGCCTGGCGCCGCTGCCGACCCTGCTTGCCTGGGAACCGGTCACTG
GCGCCGATCACTACCGGGTGGAAGTGGTGCAGGCGGCAACGCCGGAGATCCTGCTGTTCG
CCACCACCACCGCCGACACCCGGTTAGCGATCGGCGACCTGCCGCCCGGCCAGCTGCGCC
TCCTGTTGCGCGCGGTCGACGCACAGGGCGTCGAAGGCCTGGATGCGAGCGCCGATTTCG
AGCTCAGTGACCAGCCACCGCCGCCGCTGACCGTATCGCCGCTGCATGGGCAGACGATCA
ACAGCGACCGCCCGCGCTTCCGCTGGAGCCAGGCCCCCGGTGCACGCAGCAGCGTGCTGC
AGATCGCCGCCGAACCCAGCTTCCGGCAGCCACTGCAGGAGCAGGCTACCCATGCGACCG
ACCTGCGCCTGGCGCAACCGCTGCCGCCCGGACAGTACTACTGGCGCGTGGCCTCGCGCG
ATGCCGAAGGCCACCAGGGCCGCTATGGCCAGGCGCTGCCGCTGCAGCTGAGCAACGAGC
CGGTGGACCCGGCACTGCAACCGCCCGAGGCCGCGCACGGCGAGCTCACCCTGCGCTGGC
AGGCCGGCAGCGAAGGCCAGCGCTACCGGGTGCAGGTGGATCGCCGCGGTGACTTCAAGG
CCCCATTGATCGATGAAACCGTGGCCCAGCCGCAGGTGAGCTTCAAGCGCCCGTGGAGCG
GCACGCTGCACGTGCGCGTGCAGTACATCGACGATGACGGCCACGCCGGCGAGTTCTCTC
CTGCCCAGCAGATCCCGTTGCCATGCCGCCTGTGCTACGGCGCCGGTGGCGGTGCACTGC
TGCTCTGGTTGTTGTTGTGAGGCGCTCGCCGCTGCCATGGTCGAAGCGGATCCTGCTGGC
CCTGCTGGCCGGCGTGCTGACCATCGTGGCCAGCCAGGGCCAATGGCTGTGGCGGCAGGA
CGAGGCGGCCTATGACGCACTGGTCGGCAACTGGGACTACCGCCCCGACCCCAGCGTGCT
GATCGTGGCCATCGACGAAGGCAGCCTGCAGCGTATCGGCCAGTGGCCCTGGCCGCGCTC
GGTGCATGCCCGCCTGCTGGACCGCCTGACCGATGCCGGCGCCGAACGCGTTGCGCTGGA
CCTGATGCTGTCCGAACCCGACCGTCGCGACAGCCGCCAGGATGATGAGCTGGCGGCCGC
GATCCGACGCAACGGCCGGGTGGTGCTGCCGGTGCTGGCGGCACCGGCGGCCGGCGACCG
CATGGCCGAGGAAATGCTGCCGATCCCGCAGATCGCCGCCAGTGCCGCCGCGATCGGCCA
CACCGATGTCGAGGTGGATGGGGACGGCGTCGCCCGCGGCGTCTATCTGCACGCCGGTAT
CGGACGGCCGCACTGGCCGGCACTGGGCCTGGCACTGGCCGACCTGCCGGCGGGTGCGGT
ACGCGGCCTGCCCGACCCCGACCCGGCGCTGGGCTCGCCCTATCAATGGCGTCGCGATGA
TTACGTGCGCGTGCGCTACGCCGGCCCGCCCGAGCGGCTGCCGCAGGTGTCCTATGCGGA
CGTGCTCGATGGGCACGTGGATGGAGCGATGCTGCATGGCCGCCGCATCGTGGTCGGGAT
GACGGCCAGCGGCATCGCGCCTCGCCTGCTGACCCCGACCACCCGCGAGTTCTGGATGAG
CGGCAGCGAGTACCAGGCCAACATCACCTCGATGCTGCTGCAGCACAAGCAGATCGACGT
GCTGCCGCACGCCTGGCAGCACGCCATCAGTGGCGTGCTGGTGGCGCTGTGCGTGATCCT
GCTCGGCCTGCGCCTGCCGTGGCTGGTCGCGCTGTGTTCGCTGCCGATGCCGCCGCTGCT
GAGCTGGCTGCTGCTGCGCACCGGTGACCTGTGGTGGGCACCGGCCAGCGCGATGCTGGG
CGTGGTGCTGGCACTGCTGGTCTGGGCGGTGTGGCGGATCTCGGCCTGGCACCGCCTGGC
CAACCGCGATGCCCTCACCGGCCTGGGCAACCGCCTGCGCTTCGAGCAGTCACTGCAGCA
GGAATGCGACGCCGCGCGGCGCAGTGGCAAGCCATTGAGCCTGGCGCTGATCGACGTCGA
CCACTTCAAGCGCCACAACGACCGCCATGGCCACCAGGTCGGTGACCGCGTGCTGCGTGA
TGTCGCCCGCCTGATCGGCGCCCATGCGCGCCGCCCGCGCGACATGGCGGCGCGCTACGG
TGGCGACGAATTCGCACTGGTGCTGCCGGATACGCCGGCCGAGGGCGCGCGCCGGGTGAT
CGAGGACCTGATTGCCTGCGTGCGTGCACTGCCGGCGCCGGGCGATGGCAGCGATGACGG
CGTCACGCTCACCATCGGGGTATTCACCCGCGTGCCCGACGGTGACCTGCAACCGCACCA
TTTCGTGGAAGGCGCCGACACCGCCCTGTACCAGGCCAAGGCCAACGGCCGCGACGGGTT
CATGATCGACGGCGGGACGTGACTCCCGGGGTGCAACATACGCATGCGAATGGTTAGACT
GGGCACCTCGCCTCGCGCCCCGGACCCGCATGAACGCCCGCCTGTTCCGCTTCGGCATCA
ACCTCTGGCCGCCGTTCCTGTTCACCGGCATCCACGTCACCCGGATCACGCCCGATTACC
GGCAGATCGACGTGGCACTGCGACTGCGGCCGTGGAACCGCAATTACGTAGGCACGCATT
TCGGCGGCAGCCTGTTCGCGATGACCGATCCATTCTGGATGCTGGGCCTGCTGCACATCC
TCGGCCGTGACTATTACGTGTGGGACCGGGCCGGTACGATCGATTTCCTCAAGCCTGGCC
GGGGCACGGTGCGTACTTCGTTCCGCATCGATGATGCACTGCTGGCTGAACTGCGTGCCG
AAGCGGCCGGCGGCGAAAAGGTGCTGCGCTGGTTCAGCAACGATGTCGTCGACGAAAGCG
GCGAAGTGGTCGCCCAGGTACGCAAGCAGGTGTACCTGCGGTTGAAGCCGCACGCACGCT
GATCCAGCACGCGCGCGCTATCCTCGGCCTCCCTGCCATGGAGGCTCCGATGCGCCCGTA
TGCGCTTGCCACACTGCTGACCCTGCTGTCCTTCACCACCCACGCCCTCGACCTGCCACC
GGTGCAGTATCCGACGCTGCCGGCCCAGGCGGCCAATGCCGCCGGTTTCGTCCCCCAGGG
CTGGGCACTTGAATCGAGCGTCGAAGGCGATCTCGACCAGGATGGCCGCGCGGACCTGGT
GCTGGTGCTGCGTCAGCAGGCGCCACGCAACGTCATCGAGCACGATGGCTTGGGTCCCTC
GCCGTACGACAGCAACCCGCGCATTCTCGCCGTGGCGTGGTCGCGCCCGTCCGGCTATGT
GCTGGCGGTGCAGGACCACCAGCTGATACCGCGCCCGGACAATCCGGTGATGAGCGACCC
GCTCGAAGACGGCGGCGTCAGCATCCAGCGGGGCACCCTGAAGGTCGCACTGTTTTCATT
CGCCAGCGCGGGCAGCTGGTCAATGGGCACGACCGCCTTTACCTTCCGTTGGCAGGACGA
TGCCTTTGCGCTGATCGGCTACGACCAGAATTCGGTGATGCGCAATTCCGGGCAGACCGA
GTCGGTGAGCGTGAACTTCTCCACCGGCAGGGTAAAGCGGAGCGAAGGCAGCATCGAGGA
CGACAAGGACAGCGTGCACTGGGAGGCCCTGCACAGCCGCCGCCGCTGGACGCTGCAGAC
CATTGGTGATGGCTGGGCATTCGATCCGCTGGCGGGCAGCGACTGAGACGCTGCTCAGTC
GCGCGCAGCAGCGGCCGGGGCGTTCTCCATCACCAGCGGCACCGACAGCCATGGGCTCTC
GTCGGTGCTGCGCGACGGTGAACGCCGCGGCACCTGCAGACGGCGGCCATCGGCCGACAG
CTGCGGTGCCCGCACCGGCGAGCGGAACTGCGCAGGCAGGCGCTGCAGCGCATCCACCGG
ATCCTGCGCCTGCTGCCGCAGCCAGCGCTGCGCGCCGATCAGCCGCACCATCGCGGCGGC
ATCCTGGGTCCGTGACGAATAGGCCGGATAGACCGGGCGGGCAATATCGGTCAGCACGCA
CCCCAGGATGTTCGACAGGCAGCCAAAGTCATGCTGCGGCGGTGCCGGCACCGGCAGCGG
GCGATCCGCTTCCAGCGCCGCCATCGCCGCCGCGCCGCAGGCCCAGCCCAGATTGCCCGC
CGCGCGCGCCAGGGTGCTGCTGCGATCCAGGACCAGCACCCCGCTGAATTCCTGCGCCGA
AGTTTCGATCGCAGCCCGGCTCATCGCGTACTCACCCTGCATCGCACGGCACAGGCTCTG
TTCGGCGGCCAGCATCGGCTGCATTGCCTGATCGCATTCCGCTGGCAACGGATGGTCGGC
CGGCAGTTCGACCAGCATGTCGGCCAGCAGTTGGGCATTGGCCTGCACCAGGCTGGCACC
GATGATGCTCTCCACCAGGTAACTGCCGCCCGTCACCAGCCGCCGGCCCAGCTGAAGCCC
CCTGCAACTGCCACGCAGCGCACCGTCGATATCGCCCTGCACATAGGCCAGCGCGCGTGC
GCTGGTGGCATCGATCATCAGGCCATAGGTCGGCATCGGCACCAGGATGCCGTCGCCCTT
GGGCCGGAATGGCGACACGAAGTGGTCCGCATCGGCCAGCTGGTCCAGGCGCGCATGCAG
CTGCTGGTGGCCAGCGTGGGCATCGACGAAGCGCTGCGGGTCGGCGCGCACCTGGCCCAG
GCAGTCACTGGCGGTCGGCCCGCAGCTGGCCGCCGGTCGTGATCGCAGCGCGTCATGGTC
CTCCGCCAGCTGCGGTCCGGCGCCGCCATTGCCGCGCGGATCGGCCTCCCAACGCTGCAC
GTCGCGGGCCAGGGCCTGTTCGCGCTGGCGCGCGTCCAGATCGTCGAACGCGAGCGTCCA
CAGCAGCGCAAAACCGTTGTGGCCGTGGACAGGCAGGCGGGCCTGCAGGCGCTGCTGGGC
CTGTAGCCGCGATTCCGGCACCGGCCACATGCGCGAGGCGCACCACACCACGATGGCCAG
CACCAGAAGGCCTGCCAGGGTCCAACCCAGTCCGCGCAGAATCTTCAACACAGCTTCCCT
TCCATGTGCCGTTGCCGCAGTCGATTGCTCAGCGTAATCGAGCGGCCGTGACCGCTACAA
TGCGCACATGTCGCTCGAAGCCCCCGCCCTGGTCCCCCGCCCCTCCCTGCAGCGCCTGTT
CCTGACCGGCCTGCTGACCCTGCTGCCGATCTGGCTGACCTGGGTCGTGGTCAAGTTCGT
GTTCGTGCTGCTGTCGGGCATTTCCAGCCCGTTGGTGGTGCCACTTTCCGAGCAGATCGC
GACAAGCTTTCCGCACTACCTCGGCTGGGTCCGGGCCGAGTGGATCCAGAACACCATCGC
CCTGCTGGCCACCCTGCTGGTGATCCTGGCGGTGGGCGTGGCCAGCCGCCGCGTGCTGGG
CCAGCGCCTGCTGCGCTGGGTCGGCGCGGTCATCAAGCGCATTCCGCTGGCCAGCATCAT
CTACGACAGCGCCAAGAAGCTGCTGGACATGCTGCAGACCGAACCGGGCAGCACCCAGCG
CGTGGTGCTGATCGACTTCCCGCACCGCGACATGAAGTCGGTCGGGCTGGTCACCCGCGT
GATCAAGGAACACGGCACCGACCGTGAACTGGCCGCGGTGTACGTGCCAACCACGCCGAA
CCCGACTTCGGGTTACCTGGAAATCGTGCCGGTGGAACTGCTGACCCCGACCGACTGGAC
CGTCGACCAGGCCATGAGCTTCATCATTTCCGGCGGCGCCGTCGCGCCGTCCAGCGTTCC
GTTCACGCGCGCCGGCGATCGCAGCGAATGACCGCGGCGCCGATCGAGCGCCCGTTGCAG
GACCGCGCGGTCCTGCTGTTCATCGTGCTGGCTGCGTTCTTCTGCGGCAATGCAGTGCTG
GCCGAACTGATCGGGGTGAAGGTCTTCGCGCTGGAAGACACCCTCGGCATCGATCCGCTG
AACTGGAACCTGTTCGGCCAGACCGGTTCGCTCAGCTTCACCGCCGGCACCCTGCTATGG
CCGGTGGTGTTCATCATGACCGACACCATCAACGAGTTCTTCGGCAAGCGCGGCGTGCGC
TTCATCTCGTGGCTGGCCGTGGTCCTGATCGCCTATGGCTTCCTGTTCGCCTTCGCGGCG
ATCTCGCTGGCGCCGGCCAGCTGGTGGATCACCTCCATGGACGGGCACGGCGTGCCGGAC
TACCAGGCCGCATTCGCAGCGGTGTTCGGCCAGGGCATGTGGACCATCGCCGGTTCACTG
GTGGCCTTCCTGCTCGGCCAGCTGATCGACGTGGCGGTGTTCCATCGCATCCGCCAGGCC
ACCGGCGAGCGCCACGTGTGGCTGCGTGCGACCGGGTCCACCGCGATCTCGCAGGTGGTG
GACAGCTTCGTGGTGATCTGGATCGCCTTCGTGCTCGGCCCGCAGCACTGGCCGACCTCG
CTGTTCCTGGCCGTCAGCAGCGTCAACTACATCTACAAGATGGGCTTTGCAATTGCCCTG
ATTCCGGTGCTGTACCTGATGCGGCGTGCGATCACCCGCTATCTGGGCGCAGACAGGGCC
GCTGCGCTGCGCGCGGCGGCGGCGGCTGACTGAAGCCCCAGCGGCGGCAAGCTGACTGCG
CCTTCACGCTGGCCGTACGCGGCCGGATCGTGCAAGCTCCACGGTCTGTGTTCCACGGAA
GCTCCTGATGCCGCATCCCACCCGCGCCCTGGCCGCCGCCATCGCCGCGTTGTTCCTGTT
CAGTGCCGTGCCGTCGGCCGAAGCAGCGAAAAAGAAAGCCAGCCGCCCTGCCGCCGCGCA
GACCCGCCAGGCTGCCAAGCCCAAGGCCAGGCCCGCCCGCGCCACCGCGCCGGCGCGTGG
CAGCTCGGCACGCCGCGCCGCGCCACGTCCGGTCGCGCCGGCCCGTGCCGTACCCAAGCA
GGTACAGCTGGAGCGCCTGTACGACGAGTACTGGGATGCCTCGATGCGGTTGAACCCGCT
GCAGGCCACCTTCCAGGGCGAATCCCGCTACAACGACCAGCTGCCCAACATCCTGTCCGC
CGCCTGGCGCCAGCAGTCGCACGACTTCACCACGCAATGGCTGGGCAAGGTCGAGAAGCT
CGGCAGTGATGGCCTGCAGGGCCAGGACCTGCTCAGCTACGAGATCTTCGTGCGCGACGC
ACGCGCCTCGCTGGCCGCCGAGCGCTACCCGAGCTGGATGATGCCGATCAGCCAGTACTA
CAACATCGGCAGCATCATGGCGATCCTCGGTGCCGGTGCCGGCGCGCAGCCATTCAACAC
CGTGCAGGACTACGACACCTGGTCGCGCCGTTCGCTGGGCATTCCCGAACTGTTCGACCA
GGCCATCGACAACATGCGCCAAGGCATGAAGGCCGGCGTGGTACAGCCGCGCGACCTGAT
GGAAAAAGTGCTGCCGCAACTGGATGCGGTGATCAAGCCGACCGCCGAAGAGAGCATCTT
CTGGTCGCCGATCCGCACCATGCCCAACACCATCCCGGCCGAGGACAAGGCGCGCATCAG
CGCCGAGTACAAGCGCATGATCGAACTGCGCATCATGCCGGCCTATCGCGCCCTGCGCGG
CTTCATCGCCACCGAATACCTGCCGGCCACGCGCGCCAGCAGCGGCCTGGGCGCACTGCC
CGATGGCCAGGCCTGGTACGCCAGCCTGATCGTGCAGACCACCGCCAGCGACCAGACCGC
CGCGCAGCTGCACGCGCTGGGCGAACAACGCGTGCAGGAACTGCAGGCGCAGATCGCCAC
GGTGATGAAGGATGCCAAGCTGCGCGGCACCCCCACCAAGCTGCTGCGCAGCATGCGCAA
CGACCGCCAGTTCCAGTACGGCGATGCCAATGCGCTGATCAACCGTTACCGCCAGGTGCA
GCAGCAGGTCAACGCACGCCTGCCGCAGGTGCTGGATACCTTGCCGAAGGCGCCGCTGGA
CGTACGCGCGGTGGAACCGGAGCGTGCGCTCACCGCCGCTGCCGCTGCCTACCAGCCGGC
ACTGCCCGGGCAATCCGCGGTGCTGTACGTGAACACCCGCGACCTGCCCGGCCGCAAGCG
CTGGACCGTGCCGGTGCAGTACCTGCATGAAGCGATCCCCGGCCACCACGTGCAGCTGGG
CCTGCAACAGGAGCTGGCCAAGCTGCCGCGCTTCCGCCGCCTCGGTGGCGATCTCGCCTT
CGTCGAAGGCTGGGGCCTGTACGCCGAAACGCTGGGCGAGGACCTGGGCATCTACACCGA
TCCCTACGACCGCATCGGCTACCTGTACTCGCGCCTGCTGCGCGCCGCCCGCGTGGTGGC
CGATACCGGCGTGAATGCCCAGGGCTGGAGCAAGCAGCAGGCTGTCACCTACCTGCAGAA
GACCGTGGACATGAGCAGCGACGATGCCAACGCCGAAGTCGAGCGGGTCATGGCCCAGCC
TGGCCAGGCACTGTCGAACGTGGCGGGCCTGACCACCATTGTCGCCCTGCGCGACAAGGC
CAGGGCGCGCCAGGGCGCCGCCTTCGACCTGCGCCGCTTCCACGCCGAACTGCTGAAGGA
CGGCTCGATGCCGCTGGACGTGCTGGACCGCAAGATGGAACGCTGGATGGCCCAGCCGGC
CAGCGCCACGCCCGCCCCGTCACCCTGAGCCTTCCGGAGCCGCCATGCGTCCTGCCGTCG
CCCTGTTCGCCGCCGTGCTGGGCCTGCTGCCGCTGGCCACCGTTGCCGCACCGGTGCTGG
CCCCACCGGATGCGGGCATCGACGGCCTGATGCAGGCCTACGACGGCCAGGTGCCCGGCG
CCGCCGTACTGGTGCTGCATGACGGCAAACCGGTATTCCGGCGCGGCTATGGCCTGGCGG
TGGTGGAGGACGGCACGGCGGTCACCGCGGCCAGCAACTTCCGGCTGGCCTCGGTCAGCA
AGCAGTTCACCGCTGCGGCGGTGCTGCTGCTGGTGGAAGATGGCCGGCTCGGGCTGGACC
AACCTGCCCGGCAATGGCTGCCCGAACTGCCCCCGGCTGCGGCCGCCATCACCATCCGCC
AGCTGCTCTCGCATACCGGTGGCCTGCCCGACTACGAAGACCTGATGGACCCGGCTGATG
CTCGGCAGGTGCATGACGCCGATGTGCTGACCCTGCTGTCGCGCCAGGACCGGCTGAACT
TCGCGCCCGGCACGCAGTACCACTACAGCAACAGCGGCTATGCGCTGCTGGCACTGATCG
TCGGCCGCGCCTCCGGCCAGGATTTCGCAGCCTTCCTGCAACAGCGCATCTTCCGCCCGC
TGGGCATGGCCCACACCGTGGCCCATCAGGACGGCATCGATACCATCGCCGCACGCGCCT
ATGGCTACAGCTGGATCGATGGCCGTTGGCAGCGCACCGACCAGAGCACCACCAGCGCCG
TGCTCGGCGATGGCGGCATCTATTCCTCGCTGGACGACCTGGCCCGCTGGGATGCGGCGC
TGTACGACGACCGCCTGCTGTCGAAGGCCTTGCGCCGCGCGATGTTCAGCCCCGCCACAT
CGACGCCCGAACCGGATGTACCGCACTACGGGTTCGGCTGGCGGCTGAATGGCCCCGTGC
AATGGCACAGCGGCGAGAGCATCGGCTTCCGCAACGTGATCGTGCGCCACCCGGAAAAAC
ACCTGACCGTGATCGTTCTGACCAACCGCAACGACCCCGAACCCTATCCGCTGGCGCTGA
AGATCGCCCAGCGCTGGCTGGACACCCTGCAATGACCGCCGATTCCGGTGCCCTGCTGGG
CATCCACCACGCCGCACTGATCTGCAGCGACTACGCACGTTCAAAAGACTTCTACGTGCG
CATCCTCGGCCTGCGCGTGCTGGCCGAGAACCACCGCGCCGCGCGCGATTCCTGGAAGCT
GGACCTGGCCCTGCCCGACGGCGGCCAGCTGGAACTGTTCTCCTTCCCCTCGCCGCCGCC
CCGTCCCAGCCGCCCGGAAGCCCAGGGCCTGCGCCACCTCGCGTTCCGGGTGACTGCACT
GGAACCCTTCATCCAGCGCCTGGCCGCGCATGGTGTCGCCTGCGAACCGATCCGCGTGGA
CGAGTACACCGGACGCCGCTTCACCTTCTTCGCCGACCCCGACGACCTTCCGCTGGAGTT
GTACGAAGCCGGTTGACGTCCCCGGGGGTCAGATCCCTTTTCCGACGGAAAAGGGATCTG
ACCCCATCGCCGCCACCGGAAACGTCATCCACGCATGGCATGGATCTGTGTCGACCAAGG
TCGACACCCACCAACCGCACCAGCACCGGCAGATCGCCGGAAACTGTCGAAGGCGGGGCA
TTGTGGGTTTGCGGGGTGTGAGCCGCATGGATGCGGCGACCAAGCCCCCAGGGACGGGTT
TACGGCGGCCCCGCAAACCCACAGTGCCCCGCCATCCCTCAGCAAGTCCGCTTTTGCTGT
TGCTCCGGCTGTTGCGGCTGCCTCTGCAGGTGCAGGGCGCAGCCCTGCAAAGCCCCCCCT
TCCCCATACCCCGCCGAATGGGTATACAGTCGACCCATGCCGGCACCGTGCCGGAATGAA
CCCTGGGAGGGGACCATGCGCAACACCTTCAAGACCCTGCTGCTGGCACTGCCGCTGTGC
CTGGCCGCCCTGTCGGCCCAGGCCGCCGACGGCGCCGCCGGCCGCTGGAAGACCATCGAC
GACAAGACCGGCAAGGTGAAGTCGATCGTCGAGATCACCCAGGCCGCCAACGGCACCCTG
ACCGGCAAGGTGGTCGACATCCTGCACTCGGACAAGGGCCCGAACCCGGTCTGCGATGGA
TGTGAAGGCGCCAACAGGAACAAGCCGGTGAAGGGCATGACCATCCTCTGGAACCTGAAG
GCCGATGGCGCCAACAAGTGGTCCGGCGGCACCATCCTCGACCCGGCCAACGGCAAGACC
TACAAGTCGAAGATGGAGCTGCAGCCGGGTGGCACCAGGCTGGACGTGTCCGGCTGCATC
GCCTTCATCTGCCGCGCGCAGACCTGGCAGCGCGAATAAGCGCCCCGGCCCCCGCTTCAT
CCCCGTGACCCGGCCCCGGCCGGGTCACGTCGTTGCGGGCATGCGATACTCTGCGGTTCC
CCTCGGCTTCACCCCGCGACCATGACCCGTACCGCGCTCGTCACCACCGCCCTGCCCTAC
GCCAACGGCCCGCTGCACCTGGGCCACCTGGTCGGCTACATCCAGGCCGACATCTGGGTG
CGTGCGCGGCGAATGAGCGGCGGCAAGGCCTGGTTCGTCTGCGCCGACGACACCCACGGC
ACGCCGATCATGCTGGCCGCGGAAAAGGCCGGGGTCACCCCGGAAACCTTCATCGCCAAC
ATCCAGGCCAGCCACGAACGTGACTTCGCCGCCTTCGGCGTGGCCTTCGACCACTACGAC
TCGACCAACTCGGCGGCCAACAAGGCACTGACCGAGCAGTTCTACCTGAAGCTGGAAGCG
GCCGGCCACATCAGCCGCCGTTCGGTCGCCCAGTTCTACGACCCGGCCAAGGGCATGTTC
CTGCCCGACCGCTACGTCAAGGGCATCTGCCCGAACTGCGGCAGCCCCGACCAGTACGGC
GACAACTGCGAAGTCTGCGGCGCGACCTATGCACCGACCGACCTGAAGGAGCCGCGTTCG
GTCATCTCCGGCGCCACGCCGGAAATGCGCGATTCGGAGCACTTCTTCTTCGAGGTGGGC
CACTTCGATGCATTCCTGCGCGAATGGCTGGCCGGCGATGTCGCCCTGCCGGGCGTGAAG
GCCAAGCTGGGTGAGTGGCTCAACGCCGAAGGTGGCCTGCGCGCGTGGGACATCTCGCGC
GATGCGCCGTACTTCGGTTTCCAGATTCCCGGCCAGCCGGGCAAGTACTTCTATGTCTGG
CTGGATGCGCCGATCGGCTACCTGTCCAGCTTCCAGACCCTGTGCGGCAAGCTCGGCGAA
GACTTCGAAGCGCACCTGCGCGCCGGCACCGCCACCGAACTGCACCACTTCATCGGCAAG
GACATCGTCAACTTCCACGGCCTGTTCTGGCCGGCGGTGCTGCACGGTACCGGCCACCGC
GCGCCGACCCGCCTGCACGTCAACGGCTACCTGACCGTGGACGGTGCCAAGATGAGCAAA
TCGCGCGGCACCTTCGTGATGGCGCGTACCTTCCTCGATGCCGGCCTGGAGCCGGAAGCG
CTGCGCTACTACTACGCCGCCAAGTCCGGCGGTGGCGTCGACGATCTTGACCTGAACCTG
GGTGATTTCATCGCCCGCGTCAACGCCGACCTGGTCGGCAAGTTCGTCAACCTGGCCAGC
CGCTGCGCCGGCTTCATCAGCAAGCGCTTCGACGGCCAGCTGGCCGCGCAGCTGCCCGAC
GCGGCGCAGTACCAGCGCTTCGTCGACGGCCTGGCGCCGATCCGCGAAGCCTACGAGCGC
AACGACCCGGCTGCGGCGATCCGCCTGACCATGACCCTGGCCGACGAAGCCAACCGCTAC
ATCGACGACGTCAAGCCGTGGGTCATCGCCAAGCAGGAAGGCGCCGACGCGCAGCTGCAG
GCCGTGTGCAGCCAGGGCCTGAACCTGTTCCGCGTGCTGGTCACCGCACTGAAGCCGGTG
CTGCCGGCCACCGCCGCGCAGGCCGAGGCCTTCCTGGCCGCGCCGGTCAATGACTGGACC
GAACTGGCACAGCCGCTGCTGGGCCACCGCATCACCGACTACACCCCGCTGTTCACCCGT
ATCGACCCGAAGAAGATTGACGCCATGATCGACGCCTCCAAGGACACCCTGCAGCCGGCC
GCCGCTGCCGCCCCCGCCGCCAGGACCGACGCCGCCAAGCCGGCCACACCGGCCCCGGCC
AAGGACGACGCGAAGAGCGCCGATGCTCCGGCCTATATCGGCATCGACGATTTCGCCAAG
CTCGACCTGCGCATCGGCAAGGTGCTGGTGTGCGAGTTCGTGGAAGGTTCGGACAAGCTG
CTGCGCTTCGAACTGGATGCCGGCGAACTGGGCAAGCGCCAGATCTTCTCCGGCATCCGT
GGCAGCTACGGCGAGCCGGAAGCCCTGGTCGGTCGCAGCGTGGTGTTCATCGCCAACCTG
GCCCCGCGCAAGATGCGCTTCGGCCTGAGCGAAGGCATGATCCTGTCGGCCGGTTTCGAC
GGCGGCGCGCTGGCGCTGCTGGACGCCGACAGCGGCGCGCAGCCGGGCATGCCGGTCCGC
TGATGCCTGCAGCGGGCGCGGCCACCGCCGCGCCTGCCGGCAGCATCGGCCAGCGGAGGC
AACGCGATGGTAAGCAATGGAATGGAACTGGCGCTGTTCGACTTCGACCACACCGTGACC
ACCTGCGATACCTATGGCCGTTTCCTGCGCCGCGTGGCCACCGCCGAACAGCTGGCGCAG
GCGTGGTGGAAGGTCGGCCCGTGGCTGGCCGCATACAAGCTGAAACTGATCTCGGCCGAA
CGCATCCGTGCACGCGTCACCCGCCTGACCTTCAGCAACCGCCACAGCGATGACATCGCC
ACGCTGGCCGCAGGCTTCTCGCGTGAGTTCCTGCCCGAGGTGGTGCGCCCGGAAATGCTG
GAGCAGATCCGCTGGCACAGGGAACAGCAGCATACCGTGGTGATCGTGTCCGGCTCGCTC
GACCTGTACCTGCGGCCATGGTGCGAGCAGCTGGGCCTGCAGCTGATCTGCAACCGGCTG
GAAAGCCAGGACGGCCGCCTGACCGGTCGCTATGCCGGTGGCGACTGCGGCCCGCGCAAG
GTCGAGCACATCCGTCGCCAGTTCGATCTGTCCCGCTACGTGCGCATCCATGCCTACGGT
GACAGTTCCGAAGACAAGCCGATGCTGGCGCTGGCCCACGAGCGCTGGTTCCGTGGCAAA
CCCCTGAAGTAACCCCGACGCGCAGCCTTCGCCACGCATGAGCCTGATCCCGCCCCTGAC
CGAACGCCTCGACCGCCTGCTGCCGCAGACCCAATGCGGGCAGTGCGGCTACGACGGCTG
CCGCCCGTATGCGCAGGCGATGGCGCGCGGCGAGGTGGGCGTGGACCGCTGCCCGCCGGG
CGGCGATGCCGGCGCGCGCGCGCTGGCGCAGGTACTGGGCGTGCCTGCCATTCCGTTTGA
TCGTTCGCGTGGCGAACACAAGGTGCCGCAGGTGGCGCTGATCGTGGAAGCCGACTGCAT
CGGCTGCACCAAGTGCATCCAGGCCTGCCCGGTGGACGCCATCGTCGGCGGCGCCAAGTA
CATGCACACGGTCATCGCCGATCTGTGCACCGGTTGCGAACTGTGCATTCCGCCGTGCCC
GGTGGACTGCATCGAGTTGCTGCCCCTGTAACAGGGGTCGGATCCCTTTCCGCGGGAAAG
GGATCCGACCCCATCCCGCAGTTACGGCACGGCCGCCGTCACCACGATCTCGACCTTCCA
CTCGGCGTGGGCCAGCTTGGCTTCGAAGGTTGCGCGGGCCGGGGTCGCGCCCTCGACCAC
CCACTCGTCCCACGCCTTGTTCATGCCGTCGAAGTCGGCGATATCGGCCAGGAACACTTC
CGCGCGCAGCACGTGCTGGCGATCACTGGCGACCAGTGCCAGCAGCTTGTCGATCTCCGC
CAGCACCTGCCGGGTCTGCCCGGTGATGTCCTGGCTGGTGTCTTCCGGAATCTGGCCGGA
GAGGTAGGCGACCTTGTTGTACACGGTCATTTCGGACATGCGCGGTCCGACGTCGTAACG
CTCCATCATGGGCGTGGCTCCTGCGGGTGATCAGGCCTGCATTGTCCTCCAATCCGGTCG
ACGGTGGGTGCACGGGCACCTTCCGCGACACGTCACTACCGGGCTCCGACGGTCCCACTG
GTCAAATGACGATGACAGGCGCACGATGCGCCACGCCCGCGTTGACACCGCCCTCGCCCC
TCCTGCCGCACCCTTGCGCCGATGACCGTCCCCGTCGATTCCACCACTGCCCCTTCCACG
CCAGCCTGGAAGCGGGTTGCCACCATCGTCATCCCGCTGCTGATCCTCGCCCTGGCCCTG
CACGGCCTGGCCAACGAGTTCGACGAGCACGGCTACCGGGCCATCCGCCACGCGTTCCGC
CAGCTCAGTGGCATGCAGATCGCGCTCACCGTGGTACTCGGCCTGGCCAGTTACGCCTGC
CTGATCGGCTTCGATGCCATCGGCCTGCGTCGCAGCGGCATCCGCGTGCACCCTGCGCGA
GTCGGCATCACCGCGTTCCTTGCGCACACGCTGGGCCAGACCGTGGGCTTTGCCGCGTTG
ACCGGCGGCGCGGTACGCCTGCGTGGCTACCGCAGCGCCGGCCTGGACCTGGCGCAGATC
GGCCAGGTGGTGCTGATGAGCACGCTCGGCTTCGTGTTCGGGGCATGGCTGCTGATCAGC
GTGGCACTGTGCATGGAACCTGCAGCGGCAGCGTTGGCATTGCCATTGAATCCCGATGCC
GTGCGCATCGTCGGCATCGTCGCCCTGCTCGCGTATCTCGGCACCGTGCTGCTGGTCGGC
CGCGATGGACGGCAGTTCAGCGTGTTCGGCCATGCGTTGTGGCTGCCCGACCGCCGCACC
ATGATCGGCGTCACCGTGCTGAGCGTGATCGAACTGGTGCTGGCCAGTGCCGCGTTCTAC
GTGCTGCTGCCGGACTCCACGCCGACCGGACTGCCCGGCTTCGTCGGCCTGTACCTGGTG
GCCGTGCTGGCCGGCCTGGTCTCGACCGTGCCCGCCGGCCTTGGCGTGTTCGAGTGGAGC
CTGCTGAAGCTGTTGCCGCAGGTGGCACCGGCGGCGGTGCTGGCAGCGGCGCTGATCTAC
CGCGTCACCTACTACGTGCTGCCGCTGGTGCTGGCCACCCTGCTCGCCCTTGCGCCCGCC
CTGCGCCAACCGCTGCAGGCCAGCGCCGGGGCAACCCGTGCGGGCTGGAACGCGCTGCGC
CCGTGGCTGCCGCAGATCATCGCGCTGGCGGTGTTCAGCATCGGCGCCGCACTGGTCATC
GACGGCACGCTGCCGACGCCACGCCGTCACCTGGTCAATGCCTCGCTGCCGATCCTGGAG
ACCTCGCACCTGATCGGCAGCCTCAGCGGCGTCGCACTGCTGCTGATCGGCCAGGGCCTG
GCCCGGCGCAGCCACGCCGCGTGGGTGCTGGCGATGGCGGTATGCGTGATCACCCCGCTG
CCGCTGTGGCTGCGGGGTGGCCAACTGTTGATCGCCGTCTCGGCAGTGCTGGTGGCGATG
GCACTGTGGGCCGCACGTCGCGAGTTCTACCGCCAGGGCGCGCTGCTGGACGAAGCCTGG
TCATGGCCGTGGCTGCGCAACCTCGGCCTGGTGCTGGTCGCGGTCACCTGGCTGCTGTTC
TTCACCTACAGCCATGTCGAGTACCAGAACGAGCTGTGGTGGCAGTTTGCGATATCCGGC
AACGCACCACGCGCGCTGCGCGCGTTGCTGGTCGTGGCGATCGCGCTGGTGATGTTCGGC
CTGGCGCGGCTGCTGCACAGCACGCGCAGCCCGCTGCCAGCCGCCGACGAGGCCACGCTG
CAATCACTGGCGCCGGTACTGGCCGGTGCCACCGATACCCAGGCCTGCCTGGTGCTGACC
GCCGACAAGGCGGTGCTGCGCGACGAGGCGAAACAGGGCTTCGTGATGATGCAGCGCTAC
GGCGGTTCGCTGATCGCGATGGGCGATCCCGTCGGCCCGCCGGAGGTCGCCCGCGCATTG
ATCTGGCGCTTCCGCGAGGAAGCCGACCGGCTCGGCCTGCGCCCGGTGTTCTACCAGGTC
GGCGAGTCCTACTGGCAGACCTACCTCGACCTGGGCCTGGGCCTGGTCAAGCTGGGCGAA
GAAGCGATGGTGCCGCTGCACGATTTCGGCCTGGAAGGCCGCGAACGTGCGGACCTGCGC
CAGGCCTGGAACCGGGGCAAGCGCGGCGGCCTGTCCTTCCGTGTGGCACCGGTGGAGGAA
ATTCCCAGCCTGCTGCCGCGCCTGCACGCGATTTCCAACGCGTGGCTGGAAGACAAGGCC
GGCGACGAAAAGGGCTTTTCGCTGGGCAGCTACGACCCGGATTACCTGGTGCGGTTCCCG
GTGGCACTGGTGGAGGCCGAAGGCCAGATCGTGGCGTTTGCCAACCTGTGGCAGGCACCG
GCCGGTGCCGAGCTGTCGGTGGACCTGATGCGCCACGTCAACGAGGCGCCGAAGGGGACG
ATGGACTTCCTCTTCATCGAGCTGTTCCTGTGGGGGCGCGCGCAGGGCTATGCACGCTTC
TCGCTGGGCATGGCGCCACTGTCCGGGCTGGCACAGCATCGCCTGGCCGGCCGCTGGAAC
CGCCTGGCCGGCCTGCTGGCGCGGCATGGCGAACGCTTCTACGGCTTCAGTGGCCTGCGC
CGCTTCAAGTCGAAGTTCGACCCGCAGTGGCGGCCACGCTATCTCGCTGCGCCGGGCGGC
ATGCACCTGCCAGCCGCACTGCTGGATGCCACGCGCCTGATCTCGCTGGACCCGCGGCGC
AATTGACGCCCCGCACCACCAGGCATACCCGGCGCCACCTGCCGCCCGGTAGGTGTCGAC
CTTGGTCGACACGCTCATCCCCAAGGCGCCCTCAGCCCCAGCGCCGACCAAGGTCGGCGT
CTACCAAGCGCTACATACCGCCCTTGAGGATCACCTCGGCCAGCCGATCATAGTCACCAC
CGAAATGGTGGTCACCCGGCAGCTTCACCTTCTTCACACCGTCATTGGCCGGCAGGTCCG
GGCACAGTGCGTCCTCATCCTTGTCGCCGTACACGCACAGCGTTTTCTCCGCCGGCAGTC
TGGCCACTTCCGGCGCGATCGGCAGACCGTCGCCGCCGCCGCCCAGCCAGTTGCTGACGT
GGAACTCGAAGTCGGCCTTCTTGCCTACCGACAGCAGCACGATGCGGTCCAGCGCTGCAC
GGGTATCGGCATCGAGCTGGTTGATGGTCGCCGGCAGCACGTCGGCCCCCTGCGAGAAAC
CGATCAGCATCACCTTGTCGCGGTGCCACTGCTGGCGGTAGTGATCGATGATCTTCTGCA
GGTCAGCAGCGAAGCCCTTCGGCGTGCGCTCGCTCCAGAAGTAGCGCAGCGAGTCGATGC
CGACCACGGCCACGCCGTGCTCGTTGAGCGACGACGCCACATCCTTGTCCAGGCCGGCCC
AGCCACCATCACCGGAGACGAACACGGCCAGCGTGTCGCCGTTGCCGGTCGACGGTACTT
CCACCACCGGCAGGCCCTTCAGCGCGGCCGGCGGCGGTGCCAGGCTGACGCCTGCCTGCG
CACCCATCACCCGCGCTGCAGCCACCAGGCCCGGTGAGGCATCACCACGCGCCGTGCGCT
TGAACTCGCGCGCCATCGCCACCTGCTGCACGAAACCGCTGGCCTCGCCCGCCTTGCAGC
CGTGATCACCGGCTGCACTCAACCACGGGAAGTTCAGTTCGGCGGGTTGCAGCGTGTTGC
GCTTCACGCCATCGCCGCAGACCATGCGCTCGTGGTTGTGGTCCGGGCAGAAACCAGTGG
TGAGCAGGCCGGCGAACACCTGCGTATCGGCCTGCGCAGCCAGCGCATAGGCCATTTCAG
CGCCTTCGCCATCGCCGCCGACCAGCGGCAGGTGGTACCCGGGCAGATGCAGCGAGGCCT
GCAGCCAGCGCGAGAAATTCTCGACATCGCCGGAACCGAACGAACAGGTCGGGTTGCCTT
CGCGCTTGAGCACGCCGCGCAGGTGCGCGATGTCCACGGCGGCGACCATCGCACCGTCGG
CACGCAGGGCCTCGATCGGCAGACGGCTGGTATCGCCACCGGGAGTCGGTTCGTGGAACC
AGATCACCACCCGCTGCGGGGTACCGGCCGGCATATGCACCGGAATCTGTTCGAACCGCC
CGTGGCTGAACTGCTGCACGGTCGCTGCCGCGGTTGCCGGCAGTGCGGCCAGCGCCAGCA
CCACGCCCATTACCCTGCCCAGCCCTGCACGCTTCATATCGCAGCCCCGATGGAATGCGC
ACACGATACGCTGCCTCCACGTGCACGGCACGTACCGGTGCAGGCCGTTGGGGTTTCAGC
AGGCTGCGGCGCGACGACTGCGCCGATACAGCGCCAGCGCCAGATACAGCAGCCAGCCCA
CGATCACCACGATCACCACTTTCTGCCCCAGCCCGCGCGGCGGCCCGCCACGCCACAGCA
CGTGCAGCCACAGCAGCACGAAGGCCAGCCAGGCCCAGCCCCAGAGCAGGCCGGCGGCGG
ATTGCCAGCCCGGTTCGCGGCGCAGGTACCAGGCCTGCAGCAGCATGCCGACGCTGGCAC
ACAGGAACGCAGTGTTGGCCGCCAACCCGTGGATGAACGGTGCCAGCAGCGGGGTTGCTT
CGGGCAGCCAGCTGTCACCGATGGCGACCGTGGCCAGGCCCAGCGCCGAGACCGTGAACA
GCAGCGGCGCCGCCGCGCTGCGCCGCGGGCCGATGCTGCCGCGATAAAGGGCGATGCCGA
GCAGGGTGATCGCCAGTGCCAGCAGGCAGTACGCCGCACGCAACGCCAGCCCCCACGGCC
CGTGCAGGTAGAGGCTCAGCGTGGCCCGCACCCAGTCCAGGTCGGTGCGTGCGAACTGGG
TCCACAGCGCGGTAACCAGGAACAGAACCAGGGCGGCCAGCGCCAGCAGCGCCGCCGGAC
GCGCGCGGCTCATGCGGAGGCCTCCGGGTGCCGCGCCTGCCATTCGGCCAACGCCTTGCG
ATAGCGCTGCAGCTCGTCGGCATACAGGTCCAGCACGCACAGCGGGCAACCGCTGCCACA
GCATTCGTTGGGACCGGGCTCTTCCGGCGGCAGCGGACGGGGATCGGGATCAGGGACGGA
CACGGTTGGAAGCGGCAATCGGTGGAAACGGGCCCCAGTGTAGCGGGCTGGCTCAGCGAC
CCAGCTGCCGCCGCAGGTTGTCGCGCGCGGCCGCGTCGAGGCGCTGGTGGAAGAACTCGC
TGAGGAAGATGCGCGGTGCGCGCAGCAGGCCCTGCAGGAAACGGCGGCGGCCAGCGCGAT
ACAGGAAGCCCGGCACCACGCCCTTGTACTCTTCGGCCACGCCCCGGTCATAGGCGGTGA
ACACCGGTTCCGGCGCGGCCAGGATCGCCATGTCGCAGTCCAGGAACAGCGCGGCCTCGG
CATCGACATCGTCCGGGCCGAGCGCGCCATGGCGGGCGGTCAGCAGGATCAGCTGCTCGA
CCCGGGCGGCATCGACAGCGGCGAGTTCCGGCGCCTGCGTGATCGCCTGCAGGGCCATCT
GCGCCGAACGTGCTTCGTTGTCCTTTCGCCCCGCCACGTAGATCGCATCGTGGTAGAGCA
CGGCCAGGTAGACCTCGGCCGGCTGCTGCCAGCCGGGGCCGTCGGCAACCTCCTGGCAGT
GCTGCAGCACCGCGCGCACGTGGCCGAAGTGATGGTAGGCGCGTGGTGGCGTTGCATAGC
TGTCCTGCAGCGCCTGCCACTGCGCCGGAGCGAGCGTCAGCGGGGAAAAGTCCATGCCCG
GATCATCCCGCCTGCGCGGTTGACGGGCAAGCTGTCGCTTTTTTCACCACGTCCTCACAA
CGCCCTTCGCACTAGGCCGCAACGCGGTTGTCCACAGCTTTCCCGAGCGCTGGTCCACAC
CGGTTGTGGATGAACGTGCGGACCGACCAACGGTCACTGCAGCGGTGCGCGCACAGGTCT
ACACTCGCCTCAGGCGGGAGCGCCCGCCGCTGCCGGGAGCCGTCATGTACCGTCCTGCCG
CCCGATTCGTTCTGCTCGCACTGGCCGCATTGGCAGCACCGTCCGCGATCGCACAGGATC
ATCCGGGAACGGCCGCGCCGCTGGCCGTTGCCAGCACCGCCACTCCGGCGATACCGACGC
CGCAGCAGGTGTTCGCGATTCCACCGGCGATGCGCGACATGCTGCGCACGCAGGTGATCA
ATCACAGTTACTCCCGCGAGCAGCGCCTGCAGGCGCTGGTGGAGATGATCTTCGACCGCC
ACGGCCTCGACCTGCAGTACGACGCCGATGCGACCTTCACCGTCAGCGAGATCTGGCAGC
AGCGGCGCGCCAACTGCCTGGCCTTTACCCTGATGTTCGTCGCGCTGGCACGCGAAGCCG
GCATCCAGGCACGCGTGCAGGAAGTCGGCCAGGTCGTGTCGTGGTACCAGGACCAGGCCC
AGGGCCTGGTCTACAGCGTCGGCCACGTCAATGCCGGGGTCGGCTTCGCCGGCCGCTTCG
CCACCGTCGATCTGGATCGCAACGTGCTGTACGACCGCCGCGGGCCGCTGCCGATCAGCC
AGGCACGGGCATTGGCACACTTCTACAACAACCGCGGCGCCGAACGCATGGCCAGCGGCG
ATCTGGTGGGTGCACGCACCTTCTTCAATGCCGCGCTGGCACAGGACAACAGCTTCGCCG
CCACCTGGAACAACCTGGGCGTGCTGGAAAACCGTACGGGCGATACCGCCGCCGCGCGCC
GGGCATTGGAAACGGCGCTGCGACTGGACGGCCGCCAGGACGCTGCACTGACCAACGCCA
GCGCGCTGTACCGGAAGCTGGGCATGGTCATGCAGGCGCAGGCGCTGGAGCAGCGCCTGC
AGTCGGTGCAGCGCGAGGATCCGTTCGCGCAGTACATGCTCGGCGCCGAGGCCGAACGCG
CCGGCCGACTGGATCAGGCGATCCGCTATTACCGGCAGGCCGTGCGCCTGTACGACACCG
CACACCAGTTCCACTTCGGGCTGGCGCGGGCCTATTTCCTGGCCGGCCAGCTCAGGCGCG
CCGATCGTGAACTGCTGCGCGCGCAGGCGCTGGGCGGTGCCCCGCAGCAGGCGCGCTACC
AGGCCAAGCTGGACAGCCTGGCCCGCTGGCGCGCACAGCAGCAGGCCAGGCGCTGAAGGC
CGGTCAGGCCTTCTTGAGGAAGCAGGTCTTCAGGACCAGGCCCTTGATCTTGTCCGAGTT
GCCTTCGATGTGCTCGGCATCGTCCTCGACCAGGCGGATGTTGCGGATCACGGTGCCCTG
CTTGAGCGGGATCGAGGAACCCTTCACCTTCAGGTCCTTGATCACGGTGACGGTGTCACC
GGCCTGCAGGGTATTGCCGTTGCTGTCACGCACGACCAGGGTCGAACCGGCACTTTCCTC
GGCGGTCCATTCGAAGCCGCAGTCGGCGCAGATCCACAGCGCGCCATCGGCATAGGTGTT
TTCCAGGGTGCACTGCGGGCAGGCGGGGGCAGAAGACATCAGCAAGTACCTCAAAGTGAA
TCAACAGCCGCCATTGTAACCGCCCGGCTCGCCTGCCCTTTTCCGGGCGGCGCCCGGCTC
CCGGCTTGACCCGATCCGGCCTCCCGATACGGAATGGGAGGCCGCAGGAACTTGCAGTCG
GCGGCGAACTGCAGCAGAGTGCGCGGCCCCTGATCGCCCCCGGAACTCCCCATGCGCCTC
GGCATCGACTTCGGTACCAGCAACTCCGCCGCCGCCATCGTGCATGAGGGAACACTGCTG
CCGATCCGCTTCGGCGACGCCGAGCAGTTCCGCACCAGTGTGTACTTCCCCGGCGTGGTG
CCCGACCCGGACGACTTCCAGCTCGACGACGGCCAGGAACACCAGCTGCAGCAGATGATC
GACAGCGCCGCGCGCGCGGCGCGCGCCGCCGGCCAGGAACGCACGCCGCAGGCGCTGCGC
CGCGAAGCCCTGCGCGCGCTGCGCCGGGAATGGATGGAAGCCCGCGTCGGCAAGGAACGC
AGCGCCAACGACCTGCTGCAGAACGCGGTCTACGGCGACGAAGCGCTGGAAGCCTATTTC
GAGGAACACGAAGGCAACCTGGTGCAGAGCCCGAAGTCGATGCTCGGCTACAACCTGCAC
CCGCGCGCGAAGCAGACCATCACCGGCATCGCCGCGCACATCCTCGAACACATCCGCCTG
ACCGCCAGTGCCCAGCTCGGCCGGCCGCTGCGCGCCGCCCTGCTCGGGCGCCCGGTGCAG
TTCCGCAGTTCGATCGGCGCAGCCGGCAACGACCAGGCGCTGGACATCCTGCGTGAAGCG
GCCACCCAGGCCGGCTTCGACCAGGTTGATTTCCTCGAGGAGCCAGCCGCGGCGGCCATG
CATTACCACGCCGAAAGCCGCGAGCGGCACCAGGCGGTGATCGTCGATATCGGCGGCGGC
ACCACCGACATCGCCCATGCCGAAGTCGGCGGCGACGACGCCCCGCGCATCCACCGCGCC
TGGGGTATCGCCCGCGGCGGTACCGACATCGACCTGGCGCTGAGCCTGTCCAGCTACATG
CCGCTGTTCGGCCGCGGCATCACCCGCGTACCGGCCCACCACTACGTGGAAGCGGCCACC
GTGCAGGACATGACCCGCCAGCGCGAATTCCGCCTGCACAAGTACGACCATGTCGACGCG
CCCTGGGGCGAGCGCCTGCAGGCCCTGCAGGACACCGGCAACACCGCCCGCCTGTACCGT
GACGTCGAACGCGCCAAGATCGCCCTCAGCGCTGCCAGCGAGCACCGCAGCACGCTGGAC
TACATCGCCCGCGACCTGCATGCCGACAGCAGCGCCGACGGCCTGGCCGCCGCCGCCCAT
GGCTACCTGGAGCAGATCCGCGAGCTGCTGGCCCAGGTCCGCAGCGACATCGGCGGCGAC
CCGGATGCCGTGTTCCTGACCGGTGGCATGTCCCGCGCCGGCTACCTGCGCCAGGCGGTG
GCGGCCGCCTTCCCGGGCGCCCGCATGGTCCACGGCGAGCCCTCGCTGGGCGTGGTCCAG
GGCCTTGCGCTGGCGGCAGCCAGCCAGGATTAACAAAACGTTACGCGGTCTAAGTTACTC
TTGGTCGGCTAGAACCCTGCTGCCCCTTCCACCGGCCATGCCGGTGTGTGTCCACGGTGC
AGCCTGGCCCGCCCAGCGGGCCTAGCGGCCATGCCTTCCTGGCTCGTTCATGGTCCGCGC
AGCACCTGAGCCGCCATTGAGACCCGCTTTGGGCACCCGCCAGGCCCCTGAGGCCTTACA
ACCTGACGCAGCACCTGCACCCATCGACTGCCGCCGTTGTGACGCGGTCTGTTGCCGGTT
GCCCGTGCTGCTGCAGCCCGGCGACCACGTGCCCGGCCAGTTCCTGTCACGCGACACCCA
CGGCCGTGCCGTGATGGCGCGCAACGAGGAAGGCTGGTGCGCGGCGATCGATCCCTATCA
CCTGCGCTGCACGATCTATTCGCAGCGCCCGGCGATCTGCCGCCAGTTCTCGATGGGCGG
CGATGACTGCCGCCGCGAGCGGCAGGACTACCTGCGCCAGGCCGATGCCTGGGCGCTTTC
CTCCCCTTCCACCTGACAGGAGCAACCATGCCCCGCAAGGCAAAGACCCCCGCGAAGGCC
AGCAACAGCATCCGCAGCGAACGCAAGGGCGCGGCCGCCAGCACCGTGGTCAGCAGCGAT
TCGATCGCTTCGGACCTGGCAGCGTTCCGCAAGGCCGGTGGCAAGATCGAAGTCCTCGGC
ACTACCTGGGCGCTGAAGAAAGCCAGCTGACCCAGCTCCGACCGCGGCGGCGCTGCCGCC
GCGGCCTGCCGGACCGCGCTCAGCGATCCAGGCGTACCCGCACACTGCCCGAATGCGACT
GGATGCGGATGTCACCGTCGCCATTGCCGAGCCGAGTATCGAGATGGCTGCCGGGGCCGT
AGCGCGGCCGTTCCACCTGGCCGGCGTCGCTGTTGATCGACCCGCTGAAGCTGTTCACCG
ACAGCTGCGCCGAAACCGTGCGTGGCAGGCGCAGGTTGACCGACGCGCTCACCGATTCGA
CATTGATACGGCCCCCCGGCGCCAGCCCGGCCGCCGACAGGTCGATGCTGCCCGACACGG
TTTCCACCGCCAGCCGCTGCACCCGCCCGGCATCGACCTCGACCCGGCCGGATACCGTCT
GTGCACCGATGTCACCGGACACGCCGCCGCCGGCTTCGATGCGGCCACTGACCGTGTTCA
CGTCCAGCTTCGGCGTCTGCAGGCGCGCGATGACACCGCCGCTGACCGTATTGAGCTTGC
TGTCGCCGCTGCGACCGGAGGCGCTCAGGCTGCCGCTGACCGTGTCGGCCTGCAGGCGGC
GCACATCGATGCCGCTGATGTCCTGGCTGGCACTGACCGTACTCAGCAGCAGTTCCACCG
AGCGCGGCACGTTCAGCACCAGCGTCGCGCCGCCGTTGTTGTTGCGACGCGGATACTCGA
TCTCCCAGCGCACGCGGTTGGCACTCTTCTCCTGGCGCAGCTGCAGGCCATCGCTCAGCG
TACCGGTGAGCTGCACGTCGTTGCGGTCCCAGCCACGCACGCTCACTTTGCCGGCCACGT
TGCTCAGTTCGATGCGGCCGCCGGCGGCCAGGTTGTGGCGCTCGTCGATCCGGGTGTCAG
CCAGGGCCACCGCGGGCAGCAGCAACAGCGCGGCGCAGCAGGTCATCAGGGTTCGTGTCA
TCGGGGGTCTCCTCAGGTCGTCAGGCCGGACTCGGCGGCATAGGCCGCCTGCCGGGTCAA
TTCCAGCCGCAGCGCATAGGTGCGCTTGAGCTGGCCAAGCAGATGCGGCGCGCGTGGATC
CTGCGCCAGCGCGGCCCGGATCTGTGCCGCGCTTTCATCGAGTTCGTGCAGCGCCGGCTG
CCATTCCGGCGCCCGGCCTGCGGGCAACGAGGCCACTGCCTGCTGGTACTGCTCGGTCAT
CGCCGCGGCCTGCAGTTGCAGGGTAGACGGCACCGGCGCGTCCGGTTGCGCATGGCGCCA
CGGCGCCACCGCGTAGAGCGCCAGGCTTGCGGCCAGTGCGGCCCCCACCGGCAACCACCA
GCGCCGGCGCGAACGCCCCGGCAGCACCACCACGTTGCCGGTCGGCGCAGGCGCCGCCTG
TGGTTCACGCGGCGGCAGCTGCGCCGACAACCGCGCCCAGCCATCGGCGGGCAGGCCGCG
TTCGGAAGGCAGCGCGCGCAGTCGGGCCACCAGATCGTGGTCGGAATCGTGTTCGTGTGT
ACTCATGTCATGTCTCCCAGCCGTGCGCGCAACAGGCCGCGCGCACGATGCAACTGTGCC
TTGGAGCTGCCGACGGCCATCTGCAGCTGCGCGGCGATCTCCTGGTGTTTCCAGCCCTCG
ATGTCATGCAGCACCAGTACCGCGCGCGCCCTCGGCGGCAGCGTCGCCAGCGCACGCTCC
AGGTCGCGCTCGGTACCGGCGCAGCGGTCGTGTACGGCCAGTTCCTGCAGTCCTCCGTCC
ACATCATCAAGACTGTCGTGGTCCTGCCCGGCGGCGCGCCCACGCAGTTCCATCAGCGCA
GCGTTGACGCCCAGGCGATGCAGCCAGGTCGACAGGCTGCTCTCGAAACGGAACCCCGGC
AGCGCCTTCCACGCCTGCAGGAAGGCTTCCTGCAAGGCGTCTTCGGCACGCGCCTGCTGG
CCCCCGCACAGCCGCCACAGCACGGCGAACACGCGCGGTGCATGCCGCCGGTACAGCAGT
TCATAGGCCGAGGTATCGCCGGCGGCGGCCGCCCGCACCAAGGCGGGTTCATCGACGGCG
TCGTGGGCGGCAGGCGGCGCGGGCATGGTGGTGTCGAGCATATCGCTTGGATGCGGCGGC
CCGGGAAAAGGTTTAGAGCCGGACGACGATCACTGCCGTGCAACCTTTTCGACACCTGCT
GCATCCATGGAAGGTCCTTCGCGAAATTGCCGTCCAGGAGTCCTGCCATGTCCAGCCCAA
CCTGCGCCGCCCTGCTGGTGATCGCCGCCTGCGTCGTGCTGCAGGCACTGGGCCTGTCGC
TGCAGCTGCACCCCGGTAACGGCCGTGCCTGCCTGCAACAGCACCGCCAGGCGCTGGTGT
GCCTGGCCTGGGCCCCGGCGGTCGAATCCCCGGCACGCGCCGGGTAACATCGAAGGTCGT
TATTGCCACCTGTTGTCGCCCCATGATGTTGTCGCTGAAGGATCACCTGCCGCCCTGGAC
CCACCCGTGGTTGAACTACGCCGGCGTCGCCCTGCAGATCGTAGGGGTGCTTCTGGTCGC
GTGGCTCCTGCGCGTGCTCGCCCGGCGCCTGATCCGCCGCTTCGCCGAGCACTACACGTT
GCCGCCCGAGATGGTGATGGGCGCGCGCCGGATCACCAGTTTCGTGGTCTATTTCAGTGC
CCTGCTGTACATCCTCAGCCTGCTCGGCGCGAAGCCCTCGGTGCTGTGGACCGCGTTCAC
CGGCTTCGCGGCCGTGGGCGCGGTGGCCTTCTTCGCGGCCTGGAGCGTGCTGTCCAACAT
CTTCTGCACGCTGCTGATCTTCACCACCCGCCCGTTCCGCCTGCACGACTACATCGAGGT
GCTGGAGAACGGCGAGAAGCCGGGCCTGAAGGGCCGGGTGATCGACGTGAACCTGATCTA
CACCACGCTGCAGGAGACCGGCGAGGGCCACGAGGGCACGGTGCTGCAGCTGCCGAACAA
CCTGTTCTTCCAGCGCACGGTACGGCGCTGGCGTGACCCGGCGCAGGCCCCCGGCGGCAT
CCAGGGCGACGGTTGAGGGTGGAGTTTTCGGCAGGGCTGCGCCCTGCAATAAAACACCCC
TTTACCTCAGCTGGCTGTCCTTGCTGCCACGCCGGTTGTACCCGGCATGCGCCTGGTCTT
CGTCGTCCCGCGCCTGCTGGCACGCAACGCACAATCGCACACCAGGCACAGCCTGGCGCC
GCGCCAACGGGATCGGCGCGTCGCATTCCTCACAGTGTTCCAGACCGGGTCCCTCGCGCA
GCTGGCGCCGCGCGCGGGCGATCGCGTCGTCGACGGTGGCGTCGATCTGGTCCTGGACCG
CGCCGTCTCCTGCCCAACCGGTGGCCATGGCTATCCTCCGCAGGTGTGTCGCCCGATATG
GGGACGATACACCCCGGCAAAAAGGAAGGCCTTCATGTAGAGCCGAGCCATGCTCGGCTG
CTCTTCAGGATGCCAAACAGAACGCCGACGGATCCGATCAGGCCGATTGCGGCTTAATCC
CCTCCGTCCCCTTTTTGCTTACCAGACCAGGTCGTCGGGCACCTGGAACTGCGCGTAATA
GGCGTCGTCTTCTGCGTTGCCGGTGGAGATCTCGGCGGTCGAGCCCGGCTGGCCGTGGTC
GACGATGATTGCTTCGGGTGCGCGTTCACGCACCTTTTCGGCGGCGGCGCGGGGCAGCAA
CGCATAGCCCTCGCCGTGGGCGACGATGACCAGCACGCCCACCGACAGCGCCTTGCGCAG
CTTGGGGTCGATCAGCAGGGTACGGATCGCTGCGCCATCGCTGAAGCGGTACTCGTCGTC
GCCCTTGTGGGGTACGGCATGGGCCGTGATGATCTGCCTGGCCTGGGCCTTCTGTTCAGC
CTGCCTGGCCTGGGCATTGCGTTCGGCGGCCAGTGCGCGGTCGCGCTCGACCTTCTCGGC
GCGGGCACGTTCAGCCTCGCGCTGGACCTCGGCCGAGGTCGATTCGGCCTTGCCCTGGCG
GGCCTTGGCCTGCTCGCGTGCGGCGGCGCTGGCCTGCGACTTCTTGGCCAGGCCGGCCTT
GAGCAATTGTTCCTGCAGCGCGTTGGGCTTTGCCATGGTCGGTGCGTACCGCGTGTAATC
TTGGATGCCCCATTCTACCGACGCCCCGCCGGCCCTGCATGGCAGTCCTGAAGTACCTCA
CCGGTTATCCCGAACCCCTGGTTGCCCAGGTCAGCGAGCTGCTGGCGCAGGGCAGGCTCG
GCCCCTGGCTGCAGCAGCGCTACCCCGACCCGCACGAGGTGCGCAGCGACCGCCAGCTGT
ACGACTACACCCAGGAGCTGAAGGACCGTTACCTGCGCAAGTCGGTGCCGCTCAACAAGG
TCTGCTACGACAATACGCTGGAAGTGATCAAGCACGCGCTGGGCACCCACACCGCCATCT
CCCGCGTGCACGGCGGCCGCCTCAAGGCCAGCCGCGAGATCCGCATCGCGACCGTGTTCC
GCCAGGCACCCGCGGCGTTCCTGCGCATGATCGTGGTGCATGAGCTGGCCCACCTGAAGG
AAGCCGACCACAACAAGGCCTTCTACCAGCTGTGCCAGCACATGGAGCCGGACTACCTGC
AGCTGGAGTTCGATACCCGCCTGTACCTGACCGAGCTGGCCAACCGCGGCCAGCGCTGAC
CGGCCGCAGCAGCTACACTGCGCGCCCCCTGCCCGACCTGCCTGCCATGGAACCGATCCG
TCTCGACAAACGCCTGTCCGCCCTGCTCGGCATCCCGCGCGGCGAAGCGCGGCGCTACAT
CGAGGGCGGCTGGGTCACGGTCAACGGCGACGTGGTGGAACAGCCGCAGCGCCCGGTCGA
TGACAGCGCGGTGATCGTGGTGGCCGAACAGGCCAGCGATGAAAAGGCCGAGCGGGTCAG
CATGCTGCTGCACAAGCCGGCCGGTGTCGCCGCCGAAACCCTGTGTGCCCTGGTCAGCAG
TGACAGCCGCAGCGAACTTGATGCCAGCGACATCCGCCCGTTGCAGCGTCACTTCCACGG
CCTGCAGCTGGCCGCCTCGCTGCCGGCCAGCGACAGCGGGCTGGTGGTGGTCAGCCAGGA
TCCGGCCACGCTGGCCCACCTGCAGCGCAACCTGGGCCGTACCGAGCAGGAATACCTGAT
CGAAGTGGCCGAAGGCGGTCCCGAGCGCGGGCCGTGGCTGATGGCGCGGCTGCAGCAGGA
ATCGGGCGGCGCCAAGGTCAGCTGGCAGAGCGAGCAGCGCCTGCGCTTCGCCGGCAAGGG
CCTGACGGCCAAGGGGCTGCGTGTGGCGGTCAGCGCCGCCGGCCTGCAGGTCACGGCCGT
GCGCCGCCTGCGTATCGGACGCGTGGCGCTGGGGCCGCTGCCGCCGGGGCAGTGGCGCTA
CCTGGGCAGCGACGAGCGGTTCTGAGGTGTGCGGGTCAGGGCCCTTTCCCGTGGAGAGGG
ATCCGGGGGTCGGATCCCGTGCCGAAGGCAGGGGCTCTGACCCCCTGTCGATCCTGCAGG
CATTCCTTCACGCATGGCGTGGCTCTACCATCGGGGCATGAGCCTGCCCAAGCCGCTGTG
GCGACGCCTGCTGCGTGTTGCTGCGATCATCCTCGCCGTGCTGGTGCTGCTGGTCCTGTC
CGGGCTGCTGCTGGCCGACCATCTCACGCCGCAGGCGCATGGCGCGCCTTCGCACGTGCT
GCCGCTGCAGCCGGCACAGACCCGCATCGACCAGCAGATCGTGCCGCTGCAGGCGGCCCA
TCCCGGCCAGTCGGGCGTGGCCTTCCTCAGCGATGGCATGGATGCCTTCGCCGCCCGCGC
GATGATCACCACCCAGGCCGGCCGCAGCCTGGACCTGCAGTACTACATCTGGCACGACGA
CCTGATCGGCCACCTGATGGCCAAGGCGCTGTACGACGCCGCCGAGCGCGGCGTGCGCGT
GCGCATCCTGCTCGATGACATGAATGCCAAGGACAAGGACGCGCTGATGATGGCGCTCGA
TGCCCATCCGAACATCGAGATCCGCCTGTACAACCCGTTCCGCAACCGGACCGGCATCCT
GCGCATGGTGGAGATGGTGCAGCGCTTCTTCAGCGTGAACCACCGCATGCACAACAAGAG
CTGGATCGCCGATGGCCGCGTCGCGATCGTCGGTGGCCGCAACATCGGCGAGGAGTACTT
CAGCGCGCGCACCGACGTGAACTTCCAGGATCTGGACCTGCTGGTCGCCGGCCCCGCCGT
GGAGCAGGCCAACCGGATCTTCGACGACTACTGGACCAGCGAAACCGCCATTCCGGTATC
CGCGCTTGCCTTCCATACCGACGCACAACTGCGCCTGCTGGTGCGCGAATCGGACCACGA
GGCGCAGCGGGACGTGGCCCGCCCCTACCTTGCGCGCGTGGCCGAATCACGCCAGCGGCA
GCGCCCGAGCCCCGAGCCGTTGCACTGGAGCGGTGCCGTGCGCATCGTGTCGGACCCGCC
GATGAAGCACCGCAGGGATGATCGCGCCACCTGGCTGGTGTCGACCCTGATCAGCGAGCT
GCAGGCCGCCCGGCACAAGGCCCTGTTGATCTCGCCCTACTTCGTGCCCGGCAACGAGGG
CCTCGATGGCTTTTCGGCAATGGCCGGGCGGGGCGTGCAGGTGGGCGTGGTCACCAACTC
GCTGGCCGCCAACGACGTCGCCGCCGTGCACGGGGGCTACATGGGCTACCGCGTGCCACT
GCTGGAAGCCGGCGTCCACCTGTACGAGCTGAAGGCACAGGGTCAGTCGGGCGATGCCGG
CGTGTTCGGCAGCAGCGGCGCGAGCCTGCACACCAAGGCATTCCTGATCGATGACCGCCG
CGGTTTCGTCGGCTCCTTCAACCTGGACCCGCGCTCGGCCTACCTGAACACTGAAATGGG
TGTGCTGTTCGACGATCCGGTGCTGGGTACACAGCTGCGGGACGAATACCTGCGCCTGGC
TGACCCCAGGCACAGCTGGTGGCTGGCACTGGACGACCGCCGCCGGTTGCGCTGGCTGGA
GCGCGAACCGCCACCGCACTGGGTGGAGGCCGAGCCAGGGGCAACGGCGCGCAAGCGCTG
GTTGTCGCGGGTGATCAGCTGGCTGCCGGTGGAATCGCAGCTGTAGCGCTCAGGACGCCG
GAGTGGCCTCATCCTGTCCGGCCTCGTCCAGCGTTTCCACGTTGCGCCCATGCAGGCGCC
GCCAGATCCAGCGCAATGCATGCGGCGGTGCCGAGGGCAGCTGCTCCAGCAGGGCCAGCA
TGCGGCTCTGGCTGGCATGCCCATGGCGGCACAACAGGCTGGCCGCTGCGGCCGCGCTGG
CCAGGCGCAGGCTGTCGGCCAACGATCCTTCCGCATCCACCGCCAAGGCCTGGTGAACCG
GCTCAGGCAACTCCCATGCGGCAGCGACCCGCTGCGCCAGCGGCAACGACCACTGCTGCA
ACAGCTGCAGGGCCAACGCCGGCTCCACGGGCTCGCCACGGGCCTGTGCCTCCTGCAGCA
GCTGGCGCATCACCAGCGCCGCACCCAGCCCCTGCACCAGGCCCAGCCACTGCGCGGCGA
AGGCATCGCCGAAGGTGACCGTGCGTGCGTGGTCGGCCGCTGCACGCGATGCCAGCAGTG
CGTGCTCCCAGATGATCGCGCTGAACTGCGGGAACACCTCGCATTGCACCTGCATCACCG
GCTGCACCAGTACCGCACTGATGATCTGGCGCACGCCCTCGGTGCCGACCAGGGTCACCG
CCCGCTGCAGGCTCTCTACCGGGCGCTCGTGGACCTTGTAGGCCGGGCTGTTGGCGATGC
GCAGCAGGTTGCCGGTCAGCACCGGGTCCTGGCCGATGATCGCGGCCATCACCCGGGCCG
AGGCGGCATCGTCGTTGACGGTCTGGATCAGCTGCGGCAGCAGCTGCGGCCGGCGGGGCA
GCTGCCTGGCCGCCCAGTCGCGGTCCTGCAGCGCGCGCGCCACCGCCTCGCCCAGGCCTG
GGTCCTGCACCGGCGTTGGCTCGCCGGCCAGCCGTGGGTACAACGCAAGCGCATGCAGCC
CGCGTTGCAGGTGAGCGGCGATCTCCGGCGACGGCAGCGCCTCGCCCTGCAGGCTTGCGG
CTGCGGCGGCCACCGCCTGGCGGGATGCGGCAACCAGCCGCGCCGGTGCCGTCCCGGTCG
AACGTGTCAGCCAGCCGCGCAGCGATCGCCACCATGCCGCTGTCATCGCCGCCCGTCCTG
TCGTTGTGATGCCCTTGCCGTCACTGACCGCCCTGCCTCTTCACGCCCATCCGGCCACCC
GCCGTCGTCGCAGCATCGGCCGCACTTTCATCTTCTTTAACCGGACGGCCGCCGACGTCG
ACGGCAACGGCCGGGCGAATGGACTAGAATGGCGCCGCGCGACCCGTCCCCCAGCCATGA
CGACGTCGCTTTTTTTGTTTTGGGACCCTACCGTTCACTGGCCGTTCGCTGCAGTTCGCC
GCTGTTCGCGCCATCGGAGACGCCATGCTATTCGAAACCCTCGCCACCACCGGCCACGAA
CAAGTGGTGTTCTGCCACAACCACGATGCCGGCCTGAAGGCGATCATCGCCATTCACAAC
ACCACCCTGGGCCCGGCCCTGGGCGGCGTGCGCATGCGCCCCTACGCCAGCACCGACGAG
GCACTGGCCGACGTGCTGCGGCTGAGCCGGACGATGACCTACAAGAATGCGCTGGCCGGC
CTCAACGTCGGTGGCGGCAAGGCGGTGATCATCGGCGACCCGAAGGTGGACAAGACCGAG
GTGCTGTTCCGCGCCTTCGGCCGTTACGTCGACTCGCTGGGCGGCCGCTACATCACCGCC
GAAGACGTCGGCACCGACGTCAACGACATGGAGAACATCTACCTGGAGAGCCAGTTCGTG
ACCGGCGTGCACCAGGTCCATGGCGGCTCCGGCGATCCGGCCCCGTTCACCGCCTACGGT
GCGCTGCAGGCGCTGATGGCGGCGATGCGCTTCAAGTTCGGCCACGAGGAAGTGGGCAAG
ACCAGCATCGCGGTGCAGGGCCTGGGCCACATCGGCATGGAGCTGGTGAAACTGCTGCGC
GACCGCGGTGCCAAGCTGTATGTCACCGACCTGGACAGCGCACTGGTTGATCGCGCGGTC
AGCGATTTCGGCGCCGAAGCGGTCAAGCCCGACGAGATCCACGAAGTGAACGCCGACGTG
TTCGCACCGTGCGCGCTGGAAGGCGCCATCAACGCCGACACCCTGCCGCGGATCAAGGCC
AAGATCATCTGCGGTACCGCCAACAACCAGCTGTCGAGCCTGGAAATCGGCGATGAACTG
CACGCGCGCGGCATCCTGTATGCGCCGGACTATGCGGTCAACGCTGGCGGCGTGATGAAC
GTGTCGCTGGAGATCGATGGCTACAACCGCGAACGCGCGATGCGCCTGATCCGCAGCATC
TATCACAACCTCACCCGCATCTTCGAACTGTCGCAGCGCGAGAACATCGCGCCGCAGCGT
GCGGCCGACCGCATCGCCGAAAGCCGCATCCTGTCGATCGGCAAGCTGAAGATGCCGCTG
GGCCGCAGCACCCCGCGCCTGGGCAACCTGCGCGGCGGCTGAGCCTGCCGATGTCGCGCC
GGAGCTGACGTCCCGGCGCGACCTCCCGCTCAGAACCCGGTGCTGTAGCGCAGCGCCGCC
TGGCGCGCGCCCTCGCCACCGACGCGCTGGTCGAAGCCCAGGCTCAGGCGGCCATTGCGG
CCCCACCACGACTCCAGCGCCACGCCGAACAGCGCACTGCCACGCGGTGCGTCCCATCCC
GCCAGGGGTGCCCAGGCATCGACACCAACGAAGCTGGCCTGCCAGTCCGCATCGGCACCG
TCGAGCCGTTGCTGCCACTCGGCGTGCCCGCGCAGCGTCCAGCGCCCCCAGCCGCGCTCG
CCGCGGATACCGGCCAGCATCTTGCTGCGCTGCACGCGGTTGGCGTCGCCACGCAGGCCG
AAGCCGAAACCACCCAGCTCATTGAAGGCATCGGTATCCACGCGCGTGGTGCTGGCACCC
AGATACGGTGTCAACGACGCGCCCGCGCGGCCAAAACGATAGCCGCCTTCGACGCTGGCA
CTGCTGAAGCGTCCGCCGTAACGTGCGGAAACACCATAGGCACCGGCACCCAGCAGCAAC
TGGCGATCCAGCGCACGGGTGAACTGGCCGCTGCCGACCTGCGCCAGCGCATAGCCCCGG
CCCAGGTTCCAACCGGCGTACAACTGTGCCTGCGCCTGGCGATCACGCCCACGATCGCCG
CCGAAGCTGCTGCCACCATTGCTGCGGGTCTCGCCAAAGGCCACGCCCATCAGCCCATTG
CTGCCCAGCGGCAGGTCCTGGCCGGCCATCCAGCCACGGCTGTCGGCGGCATTGCCGGCA
AAACTGCCCTGCCCGGCCTCACCGAGCGCGCTCTGCCAGGCCCCGCGCAGGCGCGGCGCC
GCCTGCACGCGATCGAAGCGCTCGGCGATCGCACGGCGCGACATGTCGATGCTGTCGAAG
GTGGCCGACTCGGCCCGCGCATGCGCCTGCCCGGACAGGCTCTGCAGGCTGGCTGCCAGG
CCCTCGCTGCCACCGCCGGTCCACTGCAGCGCACCGGCCGCCGTGCCGAAGGCCGAGCCC
TGCAGCGCAGGACTGCCATCGAGTGCGCTGAACGCACCTTCCAGTCGTTGCGCCGCGGAC
TGCGCCGAGGCCGCGAGCCCGGTCGCCGCCGCCGTCACGCTCACCTGGGTCAGGTTCAAC
CAGGCAGTGTTGCTGTCATAGCCATAGCTGCTCTGCAGCAGCGACAGGCCCTGCAGGCCG
CTGGAGGAGGCCGGGCTGCTGAAGGTGCCGCTCAGGCCACCGGCCGCATGGACCAGGTCC
TGGCGGCTGCCGTTCTGCGGCACGTAGCCGGAGACGAAGCCATGCACGCGCACGCCACCA
TTGATCGAGGCCGTGCCGGTCACCTGCAGCGCATTGGCACCGAGCGCGATCATCAACTGG
CCACCCGCCTGCTGCGTGTAGTTGCCCTCGATGGTGCCGGTGGTGCTGCCGGTGGTCAGG
AACACGCTGCTGCCGTTGACCACGTTGCCGATCACGCGCGGCGTGCCGCCATTGAACTGC
AGGCCGGTCGAATCCGGGTCGGGCTGGCCGAGGATGGTCACGTTGGAACGGATGACACCG
CCGTTCTGCAGCGACAGGATGCCGCGTTCGATGCGGGTGGCGCCGCTGTAGCTGTTGTTG
CCTGCGAGCACCAGGGTGCCCCCGCCCTGCTTGACCAGGCCGCCGCTGCCGACGATGTCG
TTGCTCCACAGCGAGCCGCTCGATGGCGCATCGACATTGGCCACTACATCACCCCAGTCG
AAGCGGCCCGGGCCCTTGATCGCCCGCGAGATGTCGAGCAGGCCGTAGCCGAACACCGCA
TCCACGCCGGGCGCGCCGATGTCCTTGGCCGTGCCCAGCAGGGTCTGCCGCACCAGGTTG
TTGTCGAAGTACGGGTAGCGCTGCCAGACCAGCGCGGCGGCGCCGGAGATCAACGGGGCG
GCGAAGGACGTCCCGTAGTTCCAGTAGTAGGTGCTGCCATTGGCATCGGGATAGACCGCG
CTGCCCGGCGCCGCCAGGCAATAGCGCGCCGCCTGCCCGCAGGCATTGGCGTAGCTGGCC
AGCGTGCCCGGTGCATAGGGATCCACTGCGGTCGCCACCAGCCAACCGCGCTCCAGGTCG
GCCGCCGGCAGCGAGCCGGCAACGCCCAGCTGGCTGGGCAGGGCGGCCAGGCTGCTCGGT
TCGGTGCGCGCATCGTTGCCGGCCGCGAACACCACCAGGCCGCCATGGTTGATGACGAAC
GGACGGTACTCGGCCGCCACCTGCGCGGTGGTCGGCAGGTCGGTCCAGTACAGGCCGCCC
CACGAGTTGTTCATCACCTTCACGTTGTAGCTGATCAGGTCCTGGTGGACCTGCGCCACG
CCCAGCGGACCGCTGAAGGAATTGCCCTTGCCGCTGCCGTCATCGACCGGCGGCTTGTCG
GCGATGATCCGCGCCGAAACGATCTGCGCACCGGGGGCGATGCCGCCCGGCCAGGTTCCC
ACCGGCGCGCCGGCGGCCAGGCTGGCTACCGCCGTGCCGTGGCCCACCACGTCGTCCACC
AGCAGGTTGTTGCGCGCCGGATCGATGTAGTTGAGGTTGCCCACCACCCGCCCGTTCAAT
GCCGCTGCGTTGCGCTGCACGCCCGAGTCGACGATGCCGATGCGCACGCCCTGCCCGGTC
AGGCCGGCGGCCTGTGCGGCACGCGCATTGGTCACTGACAGGTGCGCGTCGAAGGCCGGT
TCCTGCGGCTTGGCCGGAGGCGGTGCCGTCGGAGGGGGCGTCGTTGGGGGTGTGGGGGTG
GTCGGAGGGGGATCGATGCGGACATTGCCGCCGCCTCCGCCGCCGCCACATGCCGTCATT
GCCATCGCCAGCGCCGTTGCCAGCGCGGACCTAACCATCGTCGTGCGTTCCATCGATTCC
TTCCCATGAACGTTGACCTGCCTACATCCCGGCAGGCGTGCGGTGCCGCCCAGCGGCGGC
CCTCCCCGACCCTCTATACTTGGGCCGACCCCCACGCAGTCTGCCGGGAAACCGGGGCGC
TTCCAACGTCCGCGGTCTCCTTTCCGAACATTGCTTACGCATCAACGAGATTGCCATGTC
CAACATCGTCATCGCCGCCGCCAAGCGCACCGCCATCGGCTCCTTCCTCGGCCAGTTCAA
CGGCGTGCCGACCCCCACCCTCGGCGCGGCCGCCATCGCTGCCGCCCTGGAACAGTCGGG
CGTACCGGCCAGCGACGTCTCCGAGGTCCTCATGGGCTGCGTGCTGCCGGCCAACCTCGG
CCAGGCGCCCGCCCGCCAGGCGGCGATCGCCGCCGGCATTCCGCTGTCGACCGGCGCCAC
CACCCTCAACAAGGTGTGCGGCTCGGGCATGAAGACCATCATGCTCGGCCATGACCTGAT
CAAGGCCGGTTCGGCCAGCATCGTGGTCGCCGGTGGCATGGAATCGATGTCCAACGCCCC
GCACCTGCTGCCGAACTCCCGTACCGGCAACCGCTTCGGCAACTTCCAGGCGGTCGACCA
CATGGCCCACGACGGCCTGGTCAACGCCTATGACGGCAAGGCCATGGGCGAATTCGCCGA
ATGCGCCGTGGACAAGTACCAGTTCAGCCGCGAGGAGCAGGACGCCTACGCGATCGAATC
GGTCAAGCGCGCGCAGGCCGCACAGGCCAACGGTGCGTTCGCCGACGAGATCGTCGCGGT
GAAGGTAGCCACCCGCAAGGGTGACGTCGAGGTCGCCACCGACGAGCAGCCGGGGCGCTC
GGATATCGCCAAGATCCCGACCCTGCGCCCGGCCTTCAAGAAGGACGGCAGCGTCACCGC
CGCCAGTTCCTCCAGCATCTCCGACGGCGCCGCCGCGGTGGTCCTGCTGACCGAGGAAGA
CGCGGCCGCCCGTGGCATCACTCCGCTGGCCCGCATCGTCGGCCACGCCACCCATTCGCA
GGAACCGGAGTGGTTCACCACCGCCCCGATCGGCGCGATCCACACGCTGCTGGCCAAGAC
CGGCTGGTCGCTGGACCAGATCGACCTGTTCGAGATCAACGAGGCCTTTGCCGTGGTGGC
AATGGCGCCGATGCGTGAGCTGGGCATCCCGCACGACAAGCTGAACGTGAATGGCGGTGC
CTGCGCGCTGGGTCATCCCATCGGTGCCTCCGGTGCACGCCTGGTGGTGACCCTGGTCAA
CGCCCTGCGCACGCGCGGTGGCAAGCGCGGCATTGCCACCCTGTGCATCGGTGGCGGCGA
AGCAACGGCAATCGCCATCGAATTGATTTAAAAAGATTTAACGATGATTTCGCAAAAATG
AATGCGGGATCGCTTGACACCCAATCTTGGCTTGTCATCATGTTGTCGGCGCGCAGCATG
CGCGTTGCCTAATTCTAACGACGAGGATTTACACAATGAGCATCAACAAGCTGCTGGTCG
CGATGTCCCTGGCTCTGGCCCTGGCCGCCTGCTCGAAGCAGGAAGCTGCCCAGGACGCCG
CTGCTTCGGCCAACGAAGCCGCCACCGAAGCCCAGGCTGCTGCCGACCAGGCCGCCGCTG
CCGGCGCCCAGACCGCCGACGCTGCCCAGCAGGCTGCCAACACCGCCGCCACCGCTGCTG
ACGCTGCGACCGACGCTGCTGCCAACACCGCTGCTGCCGCGACCGACGCTGCTGCTGGCG
AAGCCAAGGACGCTGCCAAGGCTGCCGAAGCTACCGCTGAGCAGGCCAAGGACGCTGCTG
AAGAAGCCAAGAAGTAATAACTTCTTTCTTCACGCTGTTCCGGAAAAGCCGCTGGTTCGC
CAGCGGCTTTTTCTTTGCGCCACTGCGACCTCGCGGCGCGGGCATCGCGACCCCACCTTC
ACAACGGCATGAATAGGCTGGCGTCCCCATCCATTGCAGTACCGGAGACCGCCATGAAGA
TTCGCCCGATCACCACCACCCTGCTGGCCGCCTCCCTGCTGCTGGCCCTGGCCGCCTGCA
AGGGCCCGGAAGCCGAACAGGCCAAGCAGGACGCGCAGCAGGCCGCTGACAGCGCCGGCG
CGGCTGCCCGCGATGCCGTCGACAAGGCGGCAGAAGCTACCCGTGACGCCGCCGACAAGA
CCGCTGCAGCCTCCGAGCAGGCCGCCGCCGATACCCAGCAGGCGCTGGACAAGGCTGCAG
ACGCCACCGCCAACGCTGCCGACAAGGCCAAGGACGCCGCAACCGACGCCGCCGCACACG
CCAGCGACGCGACTGCCAACGCCGCACAGAAGGTGGCCGACAAGGCCCGCGATGTCGCCA
ATGACGCGAAGGCGAACGCCGCCAAGGAAGAAGCCAAGCACTGAGGCGTACCGGCAGCCA
GGCATGGGCCCGGCGCTACAGGAAAAGCCGCGGCACTGCCGCGGCTTTTCTGCTTTTCGC
TTTGCGTTTTTTCCGTTGATTCCGTGGTGGGCGCTCCTACGGCAGCGCGCGCACCAGCAT
CGCCGACAGATCCACGCCCGTCGGCAGGGTCCCGAACACCAGCCCATGCTCCGCTTGCAG
CCGGCTGCGCACGAACGCCTCTGCCATCGGACTTTGCGCACGCAACAGCAGCGCGGCCTG
CAACAACAGCACTGTGCGCTCGCAGAACAGCCGCGCCTGCGACTCATCCGGTGGCGGTGC
TGCTGCCCACCGCTGCAAAGCCGCTGCGTAGCGCGCATCACGATCGGCCACCGCCGCCAG
TTCAGCGCGCAGCGCCGCCAGCGCCTCCGGTTCGCGCGCCAGCGCGCGCAGCACGTCCAG
ACACTGGATGTTGCCGCTTCCTTCCCAGATCGAATTCAACGGTGCCTGCCGGTACAGCCG
CGGCAGCATCGATTCCTCCACATAGCCCGCGCCGCCCAGGCATTCCTGTGCTTCATTGAC
GAAGGCCGGCGCGCGCTTGCACAACCAGTACTTGCCCAGCGCCGTCCCCACACGCGCCAA
CGCGGCTTCGTTGGCATCCACGCCGGCCCGGTCCACCGCACGCGCGATGCGCATCGACAG
CACTGTGGCCGCTTCCGACTCCAGTGCCAGGTCGGCCAGCACATTGGTCATCAACGGGTG
CTCGACCAGCAGCTTGCCGAACGTGCGGCGATGACGTGCGTGATGCAGCGCCTGCGCCAG
CGCCATGCGCATTTCCGCCGCCGCGCCCAGCATGCAGTCCAGGCGGGTCATCATCACCAT
GCCGATGATGGTGGCCACGCCCCGCCCCTCCTCGCCCACGCGCCACGCCTGTGCCCCGCA
GAACTCGACTTCGCTGGAGGCATTGGCCCAATCGCCAAGCTTGTCCTTCAAGCGCATCAA
CCGGAATGCGTTGCGGTCGCCGTCGGCCAGCCGGCGCGGCATCAGCAGGCAGGTCAGTCC
TCCCGGCGCCTGCGCCAGCACCAGGAAGCCATCGCACATCGGTGCGGAAAAGAACCACTT
GTGACCGACCAGGCGATAGCGCTCGCCATCGATCGGTTCAGCGCGCGTGCTGTTGGCACG
CACATCCGAGCCTCCCTGCTTCTCGGTCATGCCCATGCCCAGCGTGATGCCGGCCTTGTC
CGCCACCGGTACATCGCGCGGGTCATAGACCGGCGCTGCGGCCTTGCGCGCCCACTCGGC
CAGGTGCGGCTGCGTGTGCAGCACCGCAACTGCCGCATGGGTCATCGTCAACGGGCAACT
GGTGCCAGCCTCGGCCTGGTGGTGCAGGTAGCTCAACACCGCGCGCGCGACATGCCCGCC
CGGTTGCGGCTCGTGCCAGGACAACCCGGCGACCCCGTGCGATTTCGCTGTGCCCATCAA
CTGGTGATAGGCCGGATGGAACTCCACCGTATCGATGCGATGGCCCTGCGCATCATGCGT
GCGCAGGCGCGGCCGATCGCGGTTGGCATCGAAGCCGAGCCCGTACAGTTCGTCACCCGC
CAGCGCACCATAGACCGCCAGCCGCGGCGCGAAGCCGCCAGCGCCTTCGCGCTGCACCGC
CTCCATCAGCGCCACGTCATCGGTCCACAACTGGCGCCCCGCGAACGACGGCGGCTGGTT
CAGCACCACATGGGTTTCGTAGGGCGCATTGCTGCTGAAGCTGGGTCCACTCATCCGGTC
CGTCCTGGCGGCAAGAGATCTGCGGTTCGATTGTGCCGCATCGCCTGCCAAGCCCGTGTT
CAGGCCGATTCTCACCCTGTGCACGAGCGGCCGGCCACAGTGACCGCATGGCAGTCAATG
ACGATCTGGTGGTCCTGCGCCCCGAAGGGCTGTACTGCGCCGCCGGTGATTTCCACATCG
ATCCCTGGCGACCGGTCCCGCGCGCGGTCATCACCCATGGCCACGGCGATCACGCACGCC
CGGGCATGGGCGAATACCACTGCAGCGACGGCAGCCTGCCGATCCTGCGCTGGCGCCTGG
GCGATGTGCCGGTGCAGGCGCATGCCGAGGGCGTGCCGTTCCGCCTGGGCCGGGTGCAGG
TATCGCTGCATCCCGCCGGCCATGTGCTGGGGTCTTCGCAGGTGCGCATCGACGACGGGC
AGCAGGTCTGGGTGGCGTCCGGCGACTACAAGCGCCAGCCTGATCCAACCTGTGCGCCGT
TCGAAGTGGTGCCCTGCGATACCTTCATCACCGAGGCCACCTTTGCCCTGCCGATCTATC
GTTGGCCGGACACGCCCACCGTCGCTGCGGAGATCGTGGCGTGGCGCCGCGAATGCGAAC
AGCGCGGCGAAGCTGCCATCCTGCTGTGCTATGCACTGGGCAAGGCGCAACGGGTACTGG
CCGAACTGCTGCCGCTGGACGATCGCCCGGCCTGGCTGCACGGTGCCATCGCCAATGGTG
TGGAGGTGTATCGGCAGGCCAACGTGCCAATGCTGGAGACGCTGGCGGTGGCCGAGCAGG
GTCGCCAGCCGGATGCCGCCGGCCAGTTGATCCTCGCCCCGCCCTCGGCCGCCGGCACGC
CGTGGATGCGCCGCTTCGGCCGCTACCAGCTGGGCTTCGCCTCGGGCTGGATGCAGCTGC
GCGGCAACCGGCGTCGCCGCAACGTCGATCGTGGCTTCGTCATTTCCGATCACGCCGATT
GGCCCGCACTGCTGCAGACCATCGAACAGACCGGCGCGCAGCGGGTGATCGCGACCCATG
GCAATACCGATGCGTTGATTCCCTTCCTGCGCGAGCGCGGCGTAGCGGCTGAAGCCTTCC
GTACCGATTTCGGGAGCGAGGAATGAAGGCCTTCGCGGCGCTCTACCAGCGCCTGGACCG
CAGCACCGCCACGCTGGACAAGCGTGCGGCATTGATCGATTACTTCCGCCAGGCAGGCGC
GCACGATGCGGCGTGGGCGCTGTACCTGCTCAGCGGTGGCAAGGTGGGCGGCGCACGCCG
CAAGATCGCCGCCAGTGGCGAACTGCGCGCCTGGATTGCCGAAGAATCCGGCTTGCCGCC
ATGGCTGGTGGAAGACAGCTATGCGCAGGTCGGTGACCTGGCCGAAACGTTGACCCTGCT
GCTGGATGATCCATCCCAGCCCGCCGCCGACCGTGCGTTGGCGGATTGGATCGAACAGCA
TCTGCTGGCGGTGGCCAACCAGCCCGAAGCGGTACGCCGTGCGGCGGTCGTCGCGGGCTG
GCAGCAGCTGTGCAGCAGCGAACGCCTGGTGTTCAACAAGCTGCTGACCGGCGCCCTGCG
CGTTGGCGTCTCGCAGCGGCTGGTGCAGCAGGCACTGGCGGAGTGGTCCGGGCTGGACAT
CGCGCGCATCGCCCAGCGCATGCTTGGCGAGTGGGTGCCCTCGCCCGCACTGCTGGGCCA
GCTGCTGTCGCCGGATGAGCTGCCACTGGACCGGCAGCAACCCTACCCGTTCTTTCTCGC
CTCACCACTGGAAGGCGATCCTGCCGAACGCCTCGGCTCCATCGAAGATTGGCTGCTGGA
ATGGAAGTGGGATGGCATCCGCCTGCAGCTGCTGCGCCGGCGCGGCGAGGTCGCATTGTG
GTCACGCGGCGAAGAGCGGCTGGATGGTCGCTTCCCCGAAATCGAACAGGCGGCGATGGC
GCTTCCCGATGGCTGCGTGCTGGACGGAGAGCTGCTGGCGTGGGACGAAGCCACGGACCT
GCCGCGTGCATTCACCGCGCTGCAGACCCGCATCCAGCGCCGCAAGCCCGGTGCGGCTAC
CCTGCGCAACACGCCGGTGCGCGTGCTCGCCTATGACCTGCTGGAACACGATGGCGCGGA
CCTGCGTGAGTTGCCGTTGCGGGAACGGCGTGCACGGCTTGCCGACGTCGTCGGTGCCCT
GGGTGATGCACGGATCCAGCTCTCACCCGACGTTGCCGCCGAAGACTGGCCGCAGGCGGC
GGCGATGCGCGATGTGGCACGCGAACGTGGCGTGGAAGGGCTGATGCTGAAACGTCGTGC
CTCACCCTACCAGGCCGGGCGACGCCGCGGTGACTGGTGGAAATGGAAGGTCGATCCGCT
CACCATCGATGCAGTGCTCCTGTACGCGCAGGCTGGCCATGGGCGGCGCAGCACGTTGTA
CACCGACTACACCTTCGGCGTCTGGGACGGCGACACGCTGGTACCGGTGGCCAAGGCCTA
TTCGGGCCTGGATGACAAGGAGATCCTCGCGCTTGATCGCTGGATCCGCGCCAATACCCG
CGAGCGCTTTGGCCCGGTGCGCAGCGTACGCCCCGAACACGTCTTCGAACTGGGCTTCGA
GGCGGTCAACCGCAGCAGCCGGCACAAGTCCGGTATCGCCGTACGCTTTCCACGCATCCT
GCGCTGGCGCCACGACAAGCCAGCCAGCGAGGCCGATCAGCTGGCTACCCTGCAGGCGCT
GGCGCGATGAACCGCAGCCAGGCACTACGCCGGCTGGAAGACTGGTTCGCGTCGAAAGGC
TGGCGCTCGTTGCCGTTCCAGCGCGCGATGTGGCGGCACTATCTCGCCGGCGGATCCGGG
TTGCTGCACACGCCCACAGGCAGCGGCAAGACACTGGCGATGTTCGGGGGACCGCTGCTG
CAGGCCATGATCGACCCACCGCCTTCGCCCCGCCGCGCCAGTGCGGTACGCCCGCTGCAG
GTGCTGTGGGTGACGCCCTTGCGCGCGTTGGCCAGCGACACCGCGCGTGCGCTGCAGGCC
GTGGTCGATGGGTTGCAGCTTGGATGGCGTGTCGGCCTGCGCAGCGGTGACGCCAGCAAC
CGCGAACGACGACAGGCACGCGAGGGCCGCATCGACGTACTGGTCACGACGCCGGAATCG
CTGGCGCTGCTGTTGAGCTATCCGGATACGCTGCCGCGCATGCGCCAGCTGCGCTGCGTG
GTGGTGGACGAATGGCACGAACTGCTGGGCAACAAGCGCGGCGTCCTGCTGCAGTTGAAT
CTGGCCGTGCTGCGCGATGCCGCGCCTGCATTGCAGCTGTGGGGGCTGTCGGCCACGCTG
GGCAATCTGGATGAGGCGCGCGACGTGCTGCTGCCCGGACAGCCCGACGCGCCGATCGTG
CAGGGCGTGCGCCCGCGTGCGACCACGGTGCGCAGCCTGCTGCCCGAACCCGGTGAACGC
TTTCCCTGGGCCGGGCACCTGGGCCTGGCCCAACTGCCGCGGGTGCTGGACGCATTGATG
CAGGCACGCAGCAGCCTGCTCTTCACCAACACCCGTGCACAGGCAGAACTGTGGCATCAG
GCGCTGGCGTCGGTTTGGCCCGAGGAACACGACACGCTTGCGCTGCACCACGGTTCGCTG
GATCCGGCGCTGCGCCAGCAGGTGGAGGACGGGCTGCGTGCAGGAACGCTGCGCTGCGTG
GTCGCCACCTCCAGCCTCGACCTCGGCGTGGACTTTCCCGAGGTCGAACAGGTACTGCAG
CTGGGCAGCCCGAAGGGCGTCGCCCGCCTGCGCCAGCGCGCCGGACGTGCGCGCCATCGT
CCCGGTGCCAGTGGCGCGATCCTCTGCGTGCCGAGCCATGCGCTGGAACTGGCCGAGTAC
GCAGCCGTGCGTCGCGCACTGGCCGAAGGCGTGGTCGAAGCACGCAGGCCGCCGATGCTG
TCGCTGGACGTTCTGGCCCAGCATGCGGTCAGCCGTGCCCTGGCCGGTGGCTTCCACGGG
GATGCGCTGCTGGCGCAGGTCCGGCGCACCCATGCGTTCGCATCCCTGGCCGAGGACCAG
TGGCAGGCCGTGCTGACTTTCATCGTGCAGGGGGGCCAGGCCCTGGCCCAGTACCCTGAC
TTCCACAAGGTCGTGCAGGACGCCGATGGCCGCTACCGGATGCACGACCGGCGCCAGGCA
CTACGCCACCGGCTGTCGATCGGCACCATCAGCAGCGATGGCAGCGTGCGCGTGCAGTTC
CTGCGCGGGGCCGGCCTCGGCGCCGTGGAGGAACAGTTCGCCAGCCGCCTGCGCCGCGGA
GACCGCTTCCAGTTCGCCGGGCGCCTGCTGGAGCTGGTGCAGCTGCGCGACATGACCGCC
TTCGTGCGGCTGGCACGAGGGCGCGGTGAAGGTGTCGTGCCCCGCTGGCAGGGAGGCCAG
CTGCCGCTGTCGATGGCACTGGGCAGCGAACTGGAGTCGGTGCTGTCAGGCGCCGACGAC
AGCGCGGAAGCCCGCTGGCTGGCACCGCTGCTGGCACTTCAGCAGCAGGTGTCGGCGCTT
CCCGGCCCGGACCACGTGCTGCTGGAGGACGTACGCCGCCGCGAAGGCCAGTTCCTCTTC
GTCTATCCCTTCGCCGGACGCCACGTGCACGAGGCGCTGGCCGCCCTGTTGGCACTGCGC
TGCACCCGCCAGCAACGCAACAGCATCGGCTATGCCGTGAATGATCACGGCCTGGTGCTG
GCACCGGCGCAGGCGATCGACCTGGACGCGGCGCAATGGCATGCGTTGTTCACCACCGAT
CAGCTGCTGGACGATCTGCGTGCGGCGGTGAACCTGGGCGAGCTTGCGCGGCGCCAGTTC
CGTGGCATCGCGCGCGTCGCAGGCCTGCTGGTACCCAGCCTGCCGGGGGGCATGCCGCGA
TCGCTGCGCCAGCTGCAGGCCTCGGCGGGCCTGCTGTATGACGTATTGCGCGAGCATGAC
CCCGAGCACCTGCTGCTGGCGCTGGCCGAACGCGAAGTGCTGCATGACAGCCTTGACCTG
CCGGGGCTGCGCCAGGTGCTGGTCCGGATCGGCGCGCGACGCATGTCGATGCAGCGCCCC
GCATCGCTGACGCCCCTGGGCTTTCCACTGTGGGCCGAACGCCTGCGCGGACAGTTCAGC
AACGAGGACTGGCGTACCCGCGTGCAACGCGCGGCCCAGCAGCTGGAACGTCGCCATGGC
CGATGAAATACCGCTGCTGCTTGCCGGCGAACCGGTGACCCTGGCGGGGGCACGCGCACT
CTACTGGCCGGCGCGGCAGGCGCTGCTGATCGCGGACCTGCACCTGGGCAAGGCCGATGT
GTTCCGCCGCGCCGGCATCGCGCTGCCCAGCGGCGGAACCGGCGAAGACCTGCAACGCCT
GCAGGGTCTGCTGGACAGGCACGCCTGCCGCGAACTGTGGATCCTGGGCGACATCCTGCA
TGGGCCGGCGCATCGCGCCGCCTGGTACCAGCAATGGCTCGGCTGGCGCGAACGCAACAC
CGCACTGGACGTGCATGTCCTGCGCGGAAATCATGACCGGCAGCTACCGCATGCCCAGCT
GCAGGTGCAGATCCACGAGGAGGTGCGGCTGGCGCCGTTCCTGCTGCGCCATGAACCGTG
CGCAGACCCGGCGTGGCACGTGCTCGCAGGCCACCTGCATCCGCAGGTCGCACTGCCCGC
ATTGCGCCGGCGCTTCCCGGCCTTCTGGCTGCGCGAGCGGATGACGGTCCTGCCGGCCTT
TTCCGCGTTCACCGCCGGAATCGTGCCTGCTCCCGCCAGCGGCGAACAGATGATCGCCTG
CGTGGAAAACGGCCTGGTGGAACTGCCAGTGGCTTGAATCAGGCCGGACGAATGTCCAGC
TGCGGCATCAACTGGAACTCAGGCGTGTCAACTTCACGTCGCCGCGGCAAGGCCTGGATT
GCCGCCAGCATCTCCTGTGCGCAGGCGCGGATGCGTCCGTGGTGCTCCGGCGATGCATGA
CTGATCAAGCTGCCCACATGGAATTCGAACACGTCCTCCAGTACGTCGGGCTGGTCCTCG
TGCAGCATCTGCAACAGTCCGCGCAGCTTGCAGATTTCCGATTCCAGCTCCTCGACCGCG
AACCACATGGCGTCCTCCTCTTCAACAACAGGCGGCACGTCCGGGCCGCGACAGGCCGCA
ACGGCAGCGCCGCCCGGGCCACGCGCGATGTCAATCACGGAAAGGAAAACGGGCGACGCG
CAATCGCGTGCAACCTACTTCTCGCATATACACGGTGAGGCAACCGTTAATTCGCGTGAC
AGCGCGCTTCACGCATTCGCAGTGATCGCGCTGATGCCAGGCATCTGCGCCCTTGCAGCC
AACGCGTCGACAAATGCCGGATCCAGCGCAAGCGAACCGAACCAGCCATGCTGGGTACCG
CTGAGCACGCGCAGCATGTGGCCACGCCCACCCGGCAGGCGCCCCATCGGCCCGAGCAGC
ACGTCGCGCGCCTTTGCCCAGGCATCGCGATCAGACTGGAACAGCGGCGTCAGCCAACGG
CTCCAGCGCTGGTAGACCGCAACGTGCGCCCTGCGCTGCGCCTGGTAGGCCTGCAATGCA
GCGCCTCCCCCGCCATGTGCGCGCACGGCATCGCGCAATGCCAGCGCATCGAGCAGCGCC
ATGTTCACGCCCTGCCCCAGCTGCGGGCTCATCGCATGTGCGGCATCGCCGGCCAGCACC
ATGCGGCCGCAATGCCAGCGCGTCATCACGGCGTCACGGTAGACCGCGCGCGCCAGCTGG
CCGGCATCATGCAGATGCGCAAAGCGCGCGCTGGCCTGCGGCCACAGCGCGTGCAGCTCG
TCCAGCCAGGGCGTCATGCCATCGGCCTGCCATCGTTCGAAGTCGGCGCGTGGCAGGCTC
CAGAAGAAGCTCAGGCGCGGCGTGTCATCACCTGGCCGCGTACCGACCGGCAGCAGCCCG
ATCATCTTGCGCGCGGCCACGTAGCGCTGCCGCAGCTCCTGCAGGTGCGGCCAGTCCTCG
GCCGGCAGCAGGCACCACAGTGCGCCCCAGGGATACACGCGGTCCAGCCCGGTGCCGCCT
TCGATCGAGCCGCGCAGCGTCGAAGCCGCACCATCGGCGGCCACCACCAGGTCGAACGGC
CCATGCATGCGGCCCTCACTGTCATGCAGGCGGCCCTGTGCGGCATCCACTGCGGCGATG
GTGACGCCGGCATGCAGCTGGCCCGCACCCGCACGCGCCCCGTCCAGCAGCGAGAACAGC
GCCCCACGCTGCATGCCGAGGCCGTGCAGGCGCGCGTCCAGGCCGTCATAGCGCATGTCC
ATCACCGTGCGCTCGCACGGTGTATCGCCATAAAGACGGTGCACCGGCGCCGCATGCGCG
CGCACGGCATCAAGCAGGCCCATCTGCCACAGCACCTGCAGGCCGCTGGGCTGCAGCAGG
AAGCCGGCGCCAACCGGCCCCGGCGAGGGCACGCGTTCGAAGATCTCCACCTCGTGGCCA
TCACGAGAGAGCAGGATGGACAATGCCTGTCCAGCGGTGCCGTAGCCGATCACGGCGATG
CGCAGTCGTTCCTTCATCGGCGCATTGTGCCCGAGCGCAAATCCGGATGGCCACCTGGAA
CCCTGTCCACAGCGCCGCAATGCCCGTCGCGACGCAAAAAAAACCCCGCCGAAGCGGGGT
TTTCAACGCACTGTCGAGTGGATCACTCGGCCGGCGTGATGTTCGAAGCCTGGGCACCCT
TCGGGCCCTGGGTCACGTCATAGGTGACACGCTGGCCTTCCTGCAGGCTGCGGAAGCCCT
TGGAGTTGATGGCGGAGAAGTGCGCGAACACGTCGGCGCTGCCATCCTCCGGCGAGATGA
AGCCAAATCCCTTGGCGTCGTTGAACCACTTGACGGTACCGTTCGGCATGGTGATGCGAG
ACCTTATGCAATGAATGGGTGGTGTACGCTGAACCCGCGCACAAGCTGAGTATGCAAAGC
TTGCTCGGGGAAGACAATCACCCCCGCGCCAATTCGCCCACCAGTTCCGGAAGTCCGTTG
CTGGCCGCCTGCACGTTCGCCAGTACTTCGGCCATCGTAATCTCCTCGCCATCACCGCAG
CCGGCGGCCCAGTTGGCGATGATTGCCAGGCAGGCGTAATCCAGCCCCAGCTCGCGTGCC
AGCGCGGCCTCCGGCATGCCGGTCATGCCTACCAGGTCGCAGCCGTCATGGCGCATGCGG
GCGATCTCGGCGATGGTCTCCAGGCGCGGGCCCTGCGTCGCGCCGTAGCAGCCACCGTCA
TGGACCGTGACGCCGGTCACTTTCGCTGCCGCCAGGATCTTGCTGCGCAGCATCGGCGTA
TAGGGGTGGCCGAAATCGACGTGGACCACGTCGGTGCCTTCTTCTTCACAGATCGTGCTG
ATGCGGCCCCAGGTGTAGTCGATGATCTGGTCCGGGCAGGCCAGCACGCGCGGGCCGAAG
TCTTCGGTGATGCCACCCACCGTGTTCAATGCCAGCACGCGCTGCGCGCCCAGCTGCTGC
AGTGCGGCCAGGTTGGCGCGGTAGTTGATCTTGTGCGGCGGCAGTGAGTGCCCCTCGCCA
TGCCGCGCCAGGAACGCCACGCGATGGCCGAGCAGCGTGCCCACGCGCACCGGGCCGGAC
GGGCGGCCAAAGCGGGTGTCGACCTCGTGGGTCTGCACGTCGTCGAGCTTGGCCAGGTTG
TAGACACCGGTACCGCCGATCACGGCCAGGGCGATCTGTTGCATTCAAAGCACTCCATGG
AAAGACGAACGCCGGCACCCGAGGATGCCGGCGGTGGAAGAAGACGCGCCGCAGGCAGCT
GCGCCGTTACTCCTTCATTGCGTAGATCGCCGGCACGCAGCGCAGGGTCTCGTTGACGTC
CATGCCGAAGCCGAACACGTAGCGGTCCGGCAGCTCGATGCCGGCGTAGTCGGCGGTCAC
GTCCGGCAGTGCGCGGTCGTGCTTCTTCACGGTCATCGCGGCGATGCGCACGTCGGTCGC
GCCCTGCTCCAGGCACCAGGTGCGGACGCCCTGCAGGGTGTAGCCCTCGTCGAGGATGTC
GTCGATCAGCAGCACGCGGCGGCCGAACAGCGAGGTGGCCGGCTTGTGCTTCCAGACCAG
GTCTCCGCCGGTGGTTTCACCGCGGTAGCGGGTCGCGTGCAGGTAATCGAACTGCACGTC
CTGGCCGCGCGCGCCCAGTTCCAGCGCCAGCTGGCCGGCGAACGGCAGCGCACCATGCAT
GATGGACAGGAACAGCGGCACCTCGCCCTTGTAATCGCGCGCGATGGCGTCGGCGATACC
AGCGATGGCCTTGTCGATGGTGGGGCGGTCGACCAGCAGGTCAGCCTGGGCCAGGGCCTG
GGAAATGGTGAGGTTGGGCATCAGACGGTTCTTCCAAGGGTTTCAAGCAGACGGGATTGA
GTGTCGCCATGGCGGGCGTCGGCCAGCAGGCCGTCCCAGCCGAGCGCGCCGCGGCCAAGC
AGGCCCAGCAGCGCAGCAGTATTGAGGGAGCGTCCCTGCACCGCGTGCAGGGCTTCATCG
ACCAGTTCCGGGTGGCAGACCAGCACCACGTCGCAGCCGGCATCCAGGTGCGCGTGCACG
CGTGCCGGCACGCCACCGGCACTGTGCGAGGCGGCCATGCCGATGTCATCGGAGAACACC
ACGCCACGGAAGCCGAGCTCGCCACGCAGGATGTCCTGGATCCAGCGCGGGGAATAGCCG
GCCGGCTCCGGCGCCACCTGCGGATAGATCACGTGCGCCATCATCACCGCATCGGCACCG
GCGGCGATGCCGGCCTGGAACGGCACCAGGTCCTGGGCGCGCAGTTCGTCCAGCGCGCGA
GGGTCGATCGCGGTATCGACGTGGGTGTCTTCCAGCACGGTGCCGTGGCCGGGGAAATGC
TTGAGCGTGGCGGCCATGCCGACCGCATGCATGCCGCGCACATAGGCGGCGGTGAACGCG
GCCACCACCTGCGGGTCTTCACTGAAGGCACGGTTGCCGATGGCGCGGTTGCCGCGGCCA
AGGTCGACCACCGGCGCGAAACTCAGGTCGAGGCCGCTGGCACGTACTTCGCTGGCCATC
AGCCAGGCATGCTGCTCGGCCAGGGCCAGCGCCTGCTGCGGGTCGGCGGCGTACAGCGCG
CCGATGTCCTGCAGCGGCGGCAGCGCGCTGTAGCCCTCGCGGAAACGCTGCACACGGCCG
CCTTCCTGGTCCACGCAGATCAGCTGCGGGCGCGGGGCGGCGGCACGGATCGCCGCACTC
AGATCGGTCACCTGCTGGCGCGAGGCGAAGTTGCGCTTGAACAGCACCACCCCGGCCACG
GCGTCGTGCTGCAGCCAGTCACGTTCCTGGGCGGTCAGTTCGGTGCCGGCAACGCCGATC
AGCAGCATGGTCGATCTCCACAACGCGCGCCCGCATGGCGCAGTGCCGCATTGTCGCAGA
ACCGGCCGACAGGCGCAGGGGTCAGACGAAGGGGAGTGTGGGGGGCGAGCCCCCGCGGGG
GGGTGGCCCCCGGGGGTCGGATCCCCGCAGGGGCTCTGACCCCGATCTGCTCAGACCTTG
CAGCCGTCCGGGCCGCAGGCCTCGTCGCCGTCAGCCGAAGCTGCCGGGGCGCCCTGTTCG
GCTGCGATCTGGCGAAGGGCGTTGGCGAAGGCCTCTGGCGGCTGGGCCCCGGAAATGGCC
CACTTCCCATCGATGACGAAAGTCGGCACCGAGGAAATGCCCAGTGCATGGGCCTGCGCC
AGCCCGGCTTCGACCTCGGCCAGGCCGCGGTCGGAGCCCAGCATCTGCGCGATTTCAGCA
CCGTCCAGGCCGCCAGCCACGCCGGCCTTCACCAGCACTGCAGTATCGGCCAGATTCTGG
CCATGCTCGAAGTGGGCACGGAAAAGTGCTTCGCCGACCGCATCCTGCACGCCGTGCTGG
CCGGCCAGCCACAACACCCGATGGGCCGGCAGCGTGGTCACCCGCACCTGGCCCTGGCTG
AAATCCATCGGCAGGCCCTCGGCCCGCGCGGTGGTCTGGGTCTGGCCGAGGATCTGCTCG
GTGCGCTCGACGCCACCGAACTTGCGCACATAGGCCTCGCGCAGCGGCACCGGGGTGGCG
TCCGCGTCCGGGTCCAGCTGGAACGGCTGCCAGTGGATATCGAGTTCAGGCGCATTGGCG
CCGAGCAACTGCACACCCTGCTGGAAGCGATGCTTGCCGATCCAGCACCAAGGGCAGACC
ACGTCGGAGTAGATGTCGATTCTCATCCCCACCACATGGGGCCCGCCTCCCTCGAAAAAA
GGGGACGGAGGGGATTAAGTCGTTTCCAGCACAGCTGGGGTAAAGACGACTTAATCCCCT
CCGTCCCCTTTTTGGGGGCTTCACCACTGTGAATAGGGGTGACTGGCCAGTGCGACGTTG
TAGTAGCGCGCGTCGTCGGTGACTTCGGCACCCACCCAGTCCGGCAGGTCGATCGCCTGG
TCGGCGCTGTCCAGCTCGACTTCGGCCACGACCAGGCCGGCGTTGTCGCCGAGGAACTCG
TCCACCTCCCAGGTCAGGCCGGCGTGTTCGACCAGGTGGCGGCGCTTGTCGATCAGGCCA
CCGACGCACAGCGCCAACAGGGCGCGCGCATCCTCCACCGGGATCGGGTAGTCGAACTCC
TGGCGGGTATGGCCGATGGTGCGCGACTTCAGGTTCAGCGCGGCGTGGTCGCCTTCGATG
CGCACGCGCACCGAGGCGTTCTGGGTGCCGCGGTCGAGCGCGCCCATGTCGTTGATGTAG
CCCTGCGCCATCGGGATCACCCGATGCGCGGCGGTGCGCCAGCCATCACTGCTGACGAGG
AATTTGCGTTCGATTTCGATGCCCATCGCGCCATTATGCGCGATGGGTGATGACAACCTG
TCAGCGCTTCTCGAACACCGCGATGCTTTCCACGTGCGCGGTATGCGGGAACATGTCCAT
GGCACCGGCGCTGACCAGGGTGAAGCCCTGTTCGTTGACCAGATAGCCGGCATCGCGCGC
CAGCGAGCCCGGGTGGCAGCTGACGTAGACAATGCGCTTGAACTGCTTCAGCGGCAGCTG
CTGCAGCACTTCGATCGCACCCGAGCGCGGCGGGTCCAGCAGCAGCTTGTCAAAGCCCTG
GCGCATCCACGGGGTGCTGCGCTGGTCCTGGGTCAGGTCGGCGCTGAAGAACTGCGCGTT
GGCCAGGCCGTTGCGCTCGGCGTTCTCACGCGCACGCGCCACCAGGCCGGCATCGCCTTC
CACGCCAACCACCTCGCGCACGCGGCGCGCCAGCGGCAGGGTGAAGTTGCCCAGGCCGCA
GAACAGGTCCAGTACACGCTCGTCCTCACCCGGTTCCAGCAGGTCCAGGGCGTGGGCGAT
CATCTTCTCGTTGAGCTTGGCATTGACCTGGATGAAGTCCAGCGGGCGGAACGCCAGCTC
GACATCCCACGGCGCCAGACGGAACGACAGCGGCACACCCTGCCCGTCCAGCGGCTGCAC
GGTATCCACGCCGCCGGACTGCAGGTAGATCACGAAGCCATGCTGCTGGCCGAAAGCCGC
CCAGGCCGTGCGGTCGGCATCGCTGAGCGGCTGCAGATGGCGAACGGTCAGGACCACGGC
CTGGTCACCGGCGATGAATTCGATCTGCGGGATGTCACGCTTGCCATCGAGTGACTCGAT
GAAGGTGGACAGCGCCTCGACCTTGGTGCCGATCTCGGGGATCACGGTCAGGCACTGGCT
GAGGTCGGCGACGAAGCGCGGATCCTGTTCACGGAAGCCGACCAGGGTCTTGTCCTTCTT
TTCGACCCGGCGCACCGAGAAGCGGCCCTTGCGGCGGTAGCCCCAGCTCTCGCCGACCAG
CGGCGCGAGCACGGTGCCCGGCTTCACATGGCCGATCCGCTCCAGGTTGTCCATCAGCAC
GCGCTGCTTGGCCACGATCTGCTGGTCTTCGTCCAGGTGCTGCAGCACGCAGCCGGCGCA
GGTGCCGAAATGAGGGCACTTGGGGGTCACCCGCTGCGGCGAGGCCTGCAGCACCTCCAG
GGTGCGCGCCTCGTCGAAATGGCGGCTGCGGGCAGTCTGCTCAGCCATCACCACCTCGCC
GGGCAGCGCGCCGCTGACGAAGGTGACCTTGCCGCCCTCGCCTTCACGGCGGGCGACACC
GCGACCATCATGGCTGAGGTCGAGGATCTCGGTCTGGAATGGGGTACGGTCAGTGCGGGA
ACGGGATCGGGCCACGTGGCAACAGGCTGCGGGCAAAAATGGGGGCGTATTGTCGCAGAT
CCTGACCGACGGGGCCTGGACCCGCTTGCGCCCGTGGCCGTCGTGCTTGATGATTGGGCC
AGCTGACATGGAGGCAGCCCTGATGCAGATGACCCCGCGGGCCGCACGGCCCCGCTTCCT
GCTTGTCGAGGACGACATCATCAGCCGCGGTTTTTTCAAGGCGGCGTTGGAAACGTTACC
GGCGGATGTGGATACCGCAGATTCGCTGGCCAGTGCCCTGGCCAGTGCCGAACCCGGCGC
GCATGATCTGTGGCTGATCGACGTCAACCTGCCGGATGGCAATGGCGCGCAACTGCTGCG
TGAGCTACGCCGCTCACATCCCGACACACCGGCGCTGGCACATACGGCCGACGGCGATAC
CTCCATCCACGCCCGCCTGCGCGAAGCCGGTTTCAGCGACACCCTGGTCAAGCCGCTGGG
CCGCGACCAGCTGCTGAAGGCCGTGCGCCGTGCGCTGGTCAACAGCCCGGCGGGAATCTT
CGTGGCACAGGCCCCGGCCGCGGTCGAGCTGGCCGTTCAGGACTGGGACGAGACTGCGGC
ATTGGCCGCGCTCAATGGCCAGCGCAACCACCTGATCGCACTGCGCGAGCTGTTCCTGGC
CGAGTTGCCCGGTGTGCGCGACGCGGTCGAGCAGGCGGTGGACCAGCACGACGAGCGCCA
GCTGCGCAGCCAGCTGCACCGGTTGCAGGCGAGCTGTGGCTTCGTGGGGGCGGCACGGTT
GGGCCGGGCGGTGCGCCAGCTGCATCATGCACCCGAGTCCGGGCAGGCCCAGGACGGGTT
CCGCGCCGCGGTAGCTGCCCTGCTGCATTGAGGGTTTTTCGGCAAGGCTGCGCCCTGCAC
CCGCAGAGGCTTCAAGCCAAGCCAAGGCAACAGCAACAGCAACGGCATGCATTCCGTGGG
TTGGCGGTGCGGTATCGGAGGGCGGGGACGCCGTAAACCCGTCCTTGGGGGCTTGGCAGC
CGCATCCATGCGGCTGACACCCCGCCCTCCGATACCGCCCCACCTCTTACAGTTTTCCGC
GATCGGGTAGATCCACGCCATGCGTGGATGAATTTCTGTCAGATATCGAAATCAATCTGG
GGTCGGATCCGTTTTCCTGCGGAAAACGGATCCGACCCCACGCCGTTCCGACAGTTCGCG
GAACACTGTCGAAGGCGGGGTGGGTCCGGTTGCGGGAGTGTCCGCGGCATGGATGCCGCG
GCCAAGCCCCCAGGGACGGGTTTACGGCGTCTCCCGCAACCGGACCCACCCCGCCTACCC
ACGGATAGCCAGCTTTTGCCGTTGACGTTGATTCGGCAGGTGCAGGGCTGCAAGCCCTGC
CGCCCCCCCCCTACCTGCGCGGCGCAAGCTGCTCGAGCATTTCCCAGGACTTCAGCCCGC
GCGCGCCCAGGTGATGGGCCAGCACCCGCCGCATCGGCAGGCGCAGGCTGGCCAGATCGG
CGGCATCCGGTTCTTCGTCGGCCGCAAGGGCCAGCAGCGCCGAGCCAGTGGCCGCCGCCC
GGCGCTCCCCGCCACGCTCGCTCAGCAGGCGCTGCGCCCCTTCCTGCGGGTCCAGCTCGT
AGCGCGCCGCCGGGTCGATCGGCTGGCCATCACTGGCACTGTCCAGCTCGAAACCCAGGC
CCAGCGCGGACAGCAGTTCGCGCTCGAAACGGCGCAGGGTCCAGGCCAGGCCGGCACCGA
CCGCCAGCCGCGCGCGTGCCTCACCGTAGGCAAGGTACAGCTCCGGCAGCGGGTCCTGGC
GCGGGGCCAGGCGCAGGGTCAGTTCACTCAGGTAGAAGCCGGCCAACATCGCCTGGCCGA
CCAGGCGTGGCGCGGCATCCAGCGCCTCGGCACCCCGCAGCTGGGCCAGTTCACCCCGCT
GCTGGGCACTGAAGCGGATCCACTGCAACGGCTGCAGGGCGGCGCGCAGCACCTGGCCCT
TGGCGGTGGACACGCCACGCGCCAGCAGGCCGATACGGCCATGCTGCGCGCTCAACACTT
CGACCAGCAGGCTGGTCTCGCGGTAGGCCCGTGCGTGCAGCACGAAGCCGGTGTCGTCCT
CGATCATCATCGAAGCGACCGTCGCGGCTTATTCGTAGCCGAAGGCCTTCAGCGCGGCCT
CGTCGTCGGACCAGCCTTCACGCACGCGCACCCAGGTTTCCAGGAACACCTTGGCCCCGA
ACAGACGCTCCATCTGCAGGCGGGACTTGGCGCCGATCTCCTTCAGGCGGGCGCCGCCCT
TGCCGATCACGATGGCCTTCTGGCCCTCGCGCTCGACCCAGATCACCGCACCGATGCGCA
GCAGGTTGCCATCCTCGGTGAAGCGCTCGATCTCGACGGTGGTTGCGTACGGCAGTTCCT
CGCCGAGCTGGCGCATCAACTGCTCGCGCACCAGTTCACCGGCCAGGAAACGCTGGCTGC
GATCGGTGATCTCGTCCTCGCCGAACATCGGCGGGGCTTCCGGCAGCAGCTTCAGCACGT
CGCGCACCAGCGCTTCCAGGCCGTTGCGCTTCTGCGCCGAGATCGGGTGCACGGCGGCGA
AATCACGACCTTCGGTCACCTGCTGCAGGAACGGCAGCAGCGCGCCCTTTTCCTTCAGGC
GATCGATCTTGTTGACCACCAGCACCACCGGGATGCCGGCGTCGCGCAGCACGTTGAACG
CCAGGCTGTCCTCTTCATCCCAGCGACCGGCTTCGATCACCAGCAGGCCGGCATCGACGC
CTTCCAGCGAGCCACGCGCGGCGCGGTTCATCACCCGGTTCATCGCCCGCTTCTGCACCT
TGTGCAGGCCGGGGGTGTCGACCAGGACCAGCTGGCCTTCCGGATAGGTGGCGATGCCCA
GCAGGCGATGGCGCGTGGTCTGCGGACGGTTGGAGACGATGCTGACCTTGGCGCCGACCA
GGGCATTGGTCAGGGTCGACTTGCCCACGTTCGGGCGGCCGATGACGGCCACGCTGCCGC
AATGATGGGGAGTTTGTTCGCTCACTTGGAATCCAGTTGTTCTAGGACGGCCGCAGCCGC
CTGTTGTTCGGCAAGCCGCCGCGAGGCGCCTTCGCCCTCGGTGCTGGCGGCCGGGTCGGC
TACGTTGCAGCGTACCCGGAAGTGCTTGGCGTGGTCGTCACCGGATTCTGACACCAGTTC
ATACTGCGGCAACGCCTTCTGTCGGGCCTGCAGCCATTCCTGCAGGCGGGTCTTGGGGTC
CTTCTCGGGCCGGCCGGAGGCCGGCAGTGCCTCGATCGAAGCGCTGAACCAGGGCAGTAC
CACCGCCCGGCAGGCCTCGAAGCCGGCATCCAGGTAGATCGCAGCCACCACGGCTTCCAC
CGCGTCGGCCAGGATCGAATCACGACGGTGGCCGCCGGACTTCATTTCGCCCGGACCCAG
GATCAGTCGATCGCCCAGTTCCAGGGTGCGCCCGATCACCGCCAGCGCGCCTTCACGCAC
CAGCTCGGCGCGGGCACGGGTCATCGCGCCTTCGTCAGCCTTGGGCCAGCGCTGGTACAA
CGCCTCGGCCGCCATCATGTTGACGATGCTGTCGCCCAGGAACTCCAGGCGCTCGTTGTG
TGGCGCACCGGCACTGCGATGAGTCAGCGCCTGCTTCAGCAGCGCCGGGTCGCGGAAGGG
ATGACCGATCAGGTCACCACGTTGGAAAGGTTTATTCGGCACCGCTTCGGGTCAGGTCCT
GGGATGAATCGAATTTGCCAACCACGTCCAGGTTGCCGACCAGCGGACGGCGCACTTCGT
AGTTGACCTTGAGGGTCCAGCCATTGTCGCGGCGGTCGAACTTCACGTTGGCCGGCTTCA
CGTTTTCCGAGTAGTTGATGTACAGCCGCTTGAAGAACAGATCCTGGATCCGGGCCGGTT
CCATGCTGCCCACACCCGGCTCGTTGGCCAGGCTCTTCATCGCCGAGCGCACCGCGTAAT
ACTCCTGGTACATCGGGAACAGCTTCATGCCGATGTAAAGGAAGAAACCGACCACGATCA
GGACCGCCAGGAACGAGGTCAGGGTCATGCCACGCTGCGTGTTCATCGTCTTCATTGCGT
TCTCCCCAGATACGCGTTGGATGTGAAAATACTCGGTTGATGCCCGATCAGTTGATGCTC
GAGCCGATCCGCGACGGCTCGAAGCCATCCTTGCAGAACCAGCCCTGGCAGTTCAGCCAG
ATCAGGAAGGCCTTGCCGCGCAGGTTTTCTTCCGGCAGCAGGCCCCAGAAACGGCCATCG
TCGCTGTTGTCACGGTTGTCGCCCATGACAAGGTACTTGCCGGCCGGCACGGTCCACTGG
CCCTGGCCACGCGGATAGTCGGTCTCCAGCACGGTGTGGGTTCGACCCGGCAGGTGTTCG
ACCAGCAGGTTGGCACCCTCGCCCTGGCCCTTGTGGCCTGCATAGATGCCCTTGTTGTCG
TACTTCAGCGGTTCGCCGTTGAGGATCACGCCGTCGCCTTCGAAGACCACGGTGTCGCCC
GGCACGCCGATGACGCGCTTGATGAAGTTCTCACCCTTGGCCGGATCGTTGTCGCTGTGG
CCGGGGAAGTGGAACACCACCACGTCGCCGCGCGACGGCTCGCCAAACGGCACGATCTTG
GTGTTGCTGATCGGCAGGCGCAGGCCGTAGGAGAACTTGTTGACCAGGATGAAGTCGCCG
ATCAGCAGGTTCGGCATCATCGAGCTGGACGGGATCTTGTACGGCTCGGCGATGAAACTG
CGCACGATCAGCACGATCGCCAGCACCGGGAAGAACGCACGCGAGTAATCCACCAGCACC
GGCTCGGAGTCGAGCAGGCCCGCGCGCTGGGCGCGACGCTTGGCGAGGTACAGCTTGTCC
GCGAGCAGGATCAGGCCCGAGGCCAGGGTCAGCACGACCAGGAGGATCTCAAACAGTTTC
ATTCAGGGTCCTTTGCAACGTCACCAGACGACCGGCCCCGCAGGGCCGGTGCGGGCCTTA
CTTGTTGTCCATCTGCAGGACGGCCAGGAACGCTTCCTGCGGAATCTCCACGCGTCCGAC
CTGCTTCATGCGCTTCTTGCCTTCCTTCTGCTTTTCCAGAAGCTTCTTCTTGCGCGAAAC
GTCGCCACCATAGCACTTGGCCAGCACGTTCTTGCGCATGGCCTTGACCGTGGTGCGGGC
GATGATCTGCGAGCCGACGGCGGCCTGGATGGCCACGTCGAACATCTGGCGCGGGATCAG
GTCCTTCATCTTCTCGCACAGCTCGCGGCCACGTCGGTCAGCGTGGCTGCGGTGCACGAT
CAACGACAGCGCATCGACCTTGTCACCATTGATCAGCACGTCCACGCGCACGAACGGGCC
TGCGTCGAAGCGCACGAAGTGGTAATCGAGCGAGGCATAGCCGCGGCTGACCGACTTCAG
CTTGTCGAAGAAGTCCAGCACCACCTCGGCCATCGGCAGCTCGTAGCTGATCTGCACCTG
GCTGCCCAGGTAGTTGATGCCGATCTGGCTGCCGCGCTTTTCTTCGCACAGCTTGATGAT
GTTGCCGATGTACTCCTCGGGGGTGAGCACGTTGGCGCGGATGATCGGTTCGCGGATTTC
CTCGACCTGGTTCACCGCCGGCAGCTTGGCCGGGTTGTCCATGTTGATGATCGAGCCATC
GGTCTTCAGGACCTCATACACCACCGTCGGCGCGGTGCTGATCAGGTCCAGGTTGTATTC
GCGCTCCAGGCGCTCCTGCACGATTTCCATGTGCAGCATGCCCAGGAAGCCGCAGCGGAA
GCCGAAGCCCATCGCTTCGGAGCTTTCCGGCTCGAAACGCAGCGCGGCATCGTTCAGGCG
CAGCTTGTCCAGCGCTTCGCGCAGGTCCGGGTAGTCTTCGGCATCGACCGGGAACAGGCC
GGCGAACACGCGCGGCTGCATTTCCTGGAAGCCCGGCAGCGGCTTCGGCGCCGGGTCGCC
GGCCAGGGTGAGGGTGTCGCCGACCGGCGCACCATGCACGTCCTTGATGCTGGCGGTGAC
CCAGCCCACTTCACCGGCACGCAGCGCCGGCAGCACCTTGCGCTTCGGCGTGAACACGCC
GACGTTGTCGACCTGGTGGTTGCGGCCGGTCGACATCACCTGCAGCTTGTCACCGGCCTT
GATCTCGCCCTGCATCACGCGCACCAGTGACACCACGCCGAGGTAGTTGTCGAACCACGA
GTCGATGATCAGCGCCTGCAGCTTGTCGGTGTCGCGCGGCGCCGGCGGCGGGATGCGGTG
CACGATCGCTTCCAGCACGTCCTGCACGTTGAGGCCGGTCTTGGCACTGACCGGCACGGC
GTCGGAGGCATCGATGCCGATCACGGCCTCGATCTCGGCCTTGGCGCGCTCGATGTCGGC
GGTGGGCAGGTCGATCTTGTTGATCACCGGCACCACTTCCAGGCCCTGCTCCACGGCGGT
GTAGCAGTTGGCCACCGACTGGGCTTCCACGCCCTGCGCCGCATCAACCACCAGCAGCGC
GCCTTCGCAGGCGGCCAGCGAGCGGCTGACTTCATAGGAGAAGTCGACGTGGCCGGGGGT
GTCGATGAAGTTCAGGTGGTAGGTCTGCCCGTCCTTGGCCAGGTACGGCAGTGACACCGA
CTGCGCCTTGATCGTGATGCCACGCTCGCGCTCGATCGGATTGGAATCGAGCACCTGCGC
TTCCATCTCGCGGGCCTGCAGGCCACCGCAGAGCTGGATGATGCGGTCGGCCAGCGTGGA
CTTGCCGTGGTCGACATGGGCGATGATGGAGAAGTTGCGGATGTTCCGCATCGAATCAGA
AGACATAGGTGGCGGCGGCGCGCGGCGTCGTCAGGGTAACGGTCGATTATCGCACGCCCA
GCGCCCGGCCGCTAAAACCGGCTGCCGGGCACCGGCCCGGAACGACCGAAACCCCGCCGG
GGCGGGGCTTCGGGGGAGGCCCAGGGGCCGCCGGAGCGGCCCCGGCAGGCCCTACTGGCC
GGCCTTGACCGCCACGAAGGCGCTGTTGCCGTTGGCCGTGCGGACCAGCAGCATGACCAC
GTCGTCCTTCTTGAAGCTGGACAGCGCCCGGTTCAGGGCATCCACACTGCCGACCGCGAC
GCGGCCGACCTGCAGGATCACCATGCCCGGCGACAGGCCGGCATCACGCGCCGCCTGGCC
CTTGACCCCGGTGATGCGCACGCCTTCGTTGCCGTTGAGCCCGAACTGCTTGCGCTGAGC
CGCGCTCAGGTCGCTCACGTCCAGCCCCAGCAGGGCATTGGCCCCGGTCTGCGGCGCCGC
CTCGGCACCGCCGGCCGACGGCCCGCGGGCACTGGCCTGCCCGTCTTCACTCAGGGCGGT
CAACGTGGCACTGAGGTCATGCGGCTTGCCGTCGCGGTACACCACCAGGTTCACCTTGCT
GCCCGGCGCCATCGCACCGATCAGCGGCGGCAGGTCGGACCAGCTGTTGACCGGGCTGCC
GTTGACCGAGCGGATGACGTCGCCCACCTGCACGCCGGCCTTGGCGGCCGCACTGCCGGC
CACGATCTGGTTGACCAGGGCGCCACGGCTGTCCGGCAGGCCCAGGCCCTGCGCCTTCAG
CGAATCGATCGGCTCCACGACCGCGCCGAGCTGGCCGCGGGTGACCTTGCCGCTCTTCTT
GATCTGCTCGACCGCGCTCATCGCCAGGTCGATCGGGATCGCGAAGCTGATGCCCATGTA
GCCGCCGGACGCGGAGAAGATCTGCGAGTTGATGCCGACCACTTCGCCGCGGGTGTTCAG
AAGAGGGCCACCGGAATTGCCCTGGTTGATCGCCACGTCGGTCTGGATGAACGGCACATA
GCGCTGGTCGGGGCCACCCGTACTGCGGCCGACGGCGCTGACCACGCCGGCGGTGACAGA
ATGGTCGAGGCCGAACGGCGAGCCGATCGCGACAACCCACTGCCCCGGCTTCAGGCTGTT
GGAGTCACCCACGCGGACGGTTGGCAGGTTCTTCCCGTCGATCTTCAGCAGGGCGACGTC
GTACTGCTGGTCGCTGCCCACCACCTTGGCGGTGAACTCACGGCTGTCGCCCAGCTTGAC
CTTCACGTCACTGGCGTCGGCCACCACGTGGTAATTGGTCAGCACATAGCCATCGGGCGA
GATGATGAAGCCCGAGCCCATGCCACGGCCCTTGATGCTGGGGCCACCGTCTGGCCCACC
CGGCCCCTGCCCCGGCATCGGGAAGTCGGGACCAAAGAAGCGGCGGAAGAACTCCGGCAT
GTCATCGTCGCCCATCGGGCCGCGCGCGGCCTGGCGGTTGTTGCGGACGATGGTGGTGTC
GACGTTGACCACGCCCGGGCCGACCTGTTCGACCAGGTTGGTGAAGTCGGGCAGGCCACT
GACCAGCGGCTGCGCCGGTGCCCGCGCGGCCGCGGCTGGCGCGGGCTGGGTCTGCGCGAC
GGGCGCCGGCGCCTGTGCGCAGGCCACCAGGGGAAGGGTCAGGGCCAGCAGGCCAATGGC
CTGCGTGCGGAGTCGGGGAGTCATCGGACGGCAACCTCCGGGTCGGGTGGAAAGAGGAAT
ACGGGCCCCGCCGACGGCGGGGCGTGAAGGCGCCCGGCTCAGTCGCGCGGGCGCGGCGGC
ACCGGCAGCTCATCCTGCAGGCGCGGCTCGAACGGATAGAACGCGGCACTACCGGCGTGG
GCCGGGAAGCTGGCATTGAGCGCGCCGCCAGCGGCGGGCGCCAGGCTGGAGCGCGGCCAT
GGCCGGGCCTGCAGCCCGCTGACCTCGCCGAACGGCAGGTTGCGGTTGGCGTTGGCCGGC
ACGGTCGGGGTCAACGGTGCCTGCACGGCCGCGATGGCGCGCTGCGAAGTGTCGTCGCGC
TGGGCGGCACGCGCGGCCTGCTGGCTGCGCGTAGCGCTGGCACGGCGGGCGTCCTGGCGG
CGGCCCGCCGCGGCCATCGCTACGGCCGGCGCAGCAGCCACGGCCACCGCGGCCGTGTCC
ACCGAAGCCTCGGTGACTGGGGTGGGCGCGGCCGGTGCCAGTTCCGCCTGGCTGGCGATC
ACCTGCGGCGCCTGCGGTTCACCCGGCGTCGCCTCCTTCAATTTCTCGCCGCCGATGAAC
AGGGCGACCGCGGCCACAGATGCGGCCAGCGCAGCACCGCCGCCCCAGGCGCGCCAGCCA
CTGCGACGCACCTGGCGACGCGGCTCGGCCTGCGGCGTCGGCTCTGCCGCAATGGCGGCC
GCAACGGCGGCACTGAAGCCGGCCGGTGCCAACGCCGGGGCCTGCCCGCGCATCACGTCG
CCCAGCAGCTGCCAGCGCTCCTGGCAGCCGGCCAGTTCGGGGTCGTGTTCCATCCGGCGC
AGCAGGAAGCGCGCTTCATCGGCACCCAGCTCGCCATCGACCAGGGCCGACAGCTGCTCG
CGATGGCGCTGGTCCAGGCGCTGCCCGGCGGGCGATTGATGGTTCTGCGATTCGTTGAAC
GGATTACTGGTCATACGCGGCTCTTCTCACGGGTGGCGCTGCCGATGTCCAACAGCGGCC
GGAGTTCGGTGTCGATCGCCTCGCGCGCCCGGAAGATCCGGGAACGCACGGTGCCGATCG
GGCACCCCATCTTCTGCGCGATATCCTCGTAGCTCAGGCCTTCCACCTCGCGCAGGGTGA
TCGCCGACCGGAGTTCCTCCGGCAGCGCGTTGACGGCCTTCATGACCGTCTGTTCCAGCT
CCTGGCGCATCAACTCGCGCTCGGGCGTGTCGGTGTCCCGCAGGCGGGTACCGCTGTCGA
ACTGCTCGGCGTCACCGATGTCGATGTCATCGGTCGGCGGACGACGATTGTGTGAAGCCA
GGTAGTTTTTGGCGGTATTCACGGCGATTCGATGCAACCAGGTTGAGAACTGGGCATCGC
CACGGAAACTCCCGATCGCGCGGTAGGCACGGATGAAAGTGTCCTGGGCGACGTCCTGAC
ATTCGCTCCAGTCGGCGATGTAGCGACCGACCAGGGCCACGACCCGATGCTGGTACTTGC
GCACCAGGACATCGAACGCGGCACTCTCGCCGTGCTGCACGCGCCGGACCAGCTCCAGAT
CCAGCTCCTGAGGTGTATCAACATCGGCCATGAGGGGCCGCACTCCTGTCAGCCCAACCG
ACGTCGGGCAATGAGACTGCCAATCCCGGGAAAAGTTCAGTCGCCGATCACCTGGCGCCG
CACCAGCTTTTAACCACCATTCGGTTAGCGTCCCGATCCACGGCCATGGATCCGGAGGCG
CCACTCCCCTGCTATTGGGATTTGACGCGGGGGAAACAACCTCTGGATCATAGCCGCTTC
TCCATACACAACCGGATGGAACGTCCATGCTCTCAGGCTTCGATGGTCTCCGCTTCAGCC
ACTGGCACCCCGAGATCCGCGACGACGGCGTGGTGGTTCTCTCCCTGGATCGCCAGGACA
GCAGCGTCAATGCGATGTCGCAGGACGTGCTGCTGGAACTGGGCGACCTGCTTGAGCGCA
TTGCCCTGGACCCGCCCAAGGGCGTAGTCATCCAGTCGCTGAAGAAGGCCGGCTTCATTG
CCGGTGCCGACCTGAAGGAGTTCCAGGAATTCGACCGTCGCGGCACCGTCAACGACGCGA
TCCGGCGTGGCCAGGCCACCTACCAGAAGCTGGCCGAGCTGCCCTGCCCGACCGTGGCGG
CCATCCACGGCCACTGCCTCGGCGGTGGCACCGAGCTTGCCCTGGCCTGCCGCTATCGCG
TGGCCTCCAATGACAGCAGCACCCGCATCGGCCTGCCGGAAACCCAGCTGGGCATCTTCC
CGGGGTGGGGTGGCAGCGCCCGCCTGCCGCACCTGGTGGGCGCCCCGGCAGCGATGGACA
TGATGCTGACCGGCCGCACCCTGTCGGCCTCGGCCGCGCGTGGCATCGGCCTGGTCGACA
AGGTGGTGGCACCGGCGGTGGTGCTCGACACGGCCGTTGCACTGGCGCTGTCCGGCACCA
CCCGCCCGTTCAAGCAGCGCGCCACGGCTTGGGCCACCAACACCTGGCTGGCACGCACGC
TGCTGGCACCGCAGATGGTCAAGCAGGTCGCCCGCAAGGCGAAGAAGGACCAGTACCCGG
CGCCGTACGCACTGATCAGCACCTGGCAGCGCAGTGGCGGCAAGCCGATCCAGGCCCGCC
TGGACGCCGAGCGGCGTGCCGTGGTGAAGCTGGCCAGTACTCCGACCGCGCGCAACCTGA
TCCGTATCTTCTTCCTGACCGAACGCCTGAAGGGCCTCGGTGGCGGTGATTCCGGCATCC
GCCACGTGCACGTGGTCGGCGCCGGCGTGATGGGCGGCGACATCGCCGCGTGGGCCGCCT
ACAAGGGCTTCGAGGTGACCCTGCAGGACCGCGAGCAGCGCTTCATCGACCCGGCCATGG
AACGCGCGCAGGCGCTGTTCGCCAAGAAGGTGCGCGACGAGAGCAAGCGCCCGGCCGTGG
CCGCGCGCCTGCGTGCCGACCTGGAAGGCAACGGCGTGGCCGAGGCCGACCTGGTGATCG
AGGCAATCATCGAGAACCCCGAAGCCAAGCGTGCGCTGTACCAGACGCTTGAGCCGAAGA
TGAAGCAGGACGCCCTGCTGACCACCAACACCTCGTCGATTCCGCTGGTGGAACTGCGCG
ACCACATCCAGCGCCCGGCGCAGTTCGCGGGCCTGCACTACTTCAACCCGGTAGCGCAGA
TGCCGTTGGTGGAGATCATCCATCACGACGGCATGGCGCCGGAGACCGAGCGCCGCCTGG
CCGCGTTCTGCAAGGCGCTGGGCAAGTTCCCGGTGCCGGTAGCCGGCAGCCCGGGCTTCC
TGGTCAACCGCGTGCTGTTCCCGTACATGCTGGAAGCGGCCACCGCGTATGCCGAGGGCA
TTCCGGGCCCGGTGATCGACAAGGCCGCGGTGAAGTTCGGCATGCCGATGGGCCCGATCG
AACTGATCGACACCGTCGGCCTGGACGTGGCCGCCGGCGTCGGCCGCGAACTGGCGCCGT
TCCTGGGCCTGCAGATCCCGGCCGCACTGCAGACGGTGGAACCGGACAAGCGCGGCAAGA
AGGATGGCCAGGGCATCTACACCTGGGAGCACGGCAAGCCGAAGAAGCCGGACGTGGCCA
GCGACTACCAGGCCCCGGCCGATCTGGAGGACCGCCTGATCCTGCCGCTGTTGAACGAGG
CGGTGGCCTGCCTGCACGAGGGCGTGGTGGCCGACGCGGACCTGCTGGATGCCGGCGTGA
TCTTCGGCACCGGTTTCGCACCGTTCCGCGGCGGTCCGATCCAGCACATCCGTGCGGTCG
GTGCCGATGCGATCGTCGAGCGGTTGAAGGCGCTGCAGCAGCGCCATGGCGACCGTTTCG
CGCCGCGCCCCGGCTGGGACAACCCCGTCCTGCGCGAACCGGTGGTCTGAGTTCATCGGC
CGGGCCTGCGGCCCGGCACCCGCAGAGGCAACCGCCGAAGCCAGAGCCGGAGCAACAGCC
GGCTCTGGCTTTTCTGTTAGGCGGGCGGGGCGGTGTGGGCTTGCAGGACACGCCGTAAAC
CCCGCTCCCCTGCAAGCCCACACCGCCCACCCAGACAGTTTCCCGGTGACGGTTGCTGAA
CTGCGATGGCTGGTAGGTGTCGACCTTGGTCGACACGCTTGAAACACGCGTGGACGCGAG
CGAAGCGACCGGCGTTTGATTTTGATTTTGATTTTCTTTTTTCTCTTCTCCGTGGCTGGA
CGCACACGGAAACTGTCAGAGGCCGGGCGGGTGGGTGGCGCAGGACCGTTGGCGCCATGG
ATGGCGCCATCGAGCCCCCATGGATGGGTTTACGGCGTGTCCTGCGCACCCCACCCGCCC
GGCCAAGCGCGGCTTTTGCTTTACGCGACCAAGCAACCAGCCACGAGGGGCTGCGTCGTT
GGCTGGAACACCCTGTTACCCATACGGGGCATGTGCCCGTCACAGCTGCATGCGATGCTC
ACCACCTGATCCCTGCCAGCGAGAACGCCCGCATGACCACCATCATCGCCCCGCGCGTGC
ACGACATCGGCGGCCTCGAAGTCCGTCGCGCCGTCCCCACCCTGCAGGCGCGCAGCATCG
GCTCGTTCGTGTTCGTCGACCAGATGGGCCCGGCACTCATGCACCCCGGCACCGCCATCG
ACGTGCGCCCGCATCCGCATATCGGCCTGGCCACCGTCACCTACCTGTGGTCGGGCGCGA
TCGGCCACCGCGACACGCTGGGTTCGGATCAGGTGATCCGTCCCGGTGACGTCAACTGGA
TGACCGCCGGCCGCGGTATCGCCCATTCCGAGCGCACGCCGCAGCCGGACCGCGATCACG
ACAACCCGATCCACGGCATGCAGACCTGGGTCGCGCTGCCGAAGTCGCATGAAGAGATCG
AGCCGGCGTTCTACCACCATGCCGCTGCCACCCTGCCCGAGCAGCGTCGCAACGGCGCGT
GGCTGCGGGTGATCGCCGGCCGTGCGTACGGCGAGGAATCGCCGGTGAAGGTGTTCGCCG
ACACCCTCAACGTGGCAATCGATCTCGACCCCGATGCGGAAATCGATATCGACGACGGCC
ACCGCGAGCGCGCGTTGTACATCCTCGAGGGCGACGCGCAGCTGGATGGCGTGGATATTC
CCGCGCAGCACCTGGTGATCCCCGAAGCCGGTGCACGAGGCCGCCTGCGCGCGAAGACGC
CGGTGAAGGCGATGCTGTTCGGTGGCGAGCCGCTGGATGGCCCGCGCCACCTGTGGTGGA
ACTTCGTGTCGAGCTCGAAGGAGCGCATCGAGCAGGCCAAGCACGACTGGGAAGCCGGCC
GCTTCGGCACCATTCCGGGCGACGACAAGGAATTCATCCCACTTCCGCAGTACTGAACAT
CGCGTGTTGCACACATCTGAAGGTGTATCCCTGCACCCGGCGTTGACGCGACAGTCACCC
GCTGATCATTGAAATGTGACATAAATCACACTTTCGACCGTCAAAGGAGTGCAACACATG
AGCATGGGTAAACGCTTGTCCGCCGAGTTCCTCGGCACGTTCTGGCTGGTTCTGGGTGGC
TGTGGCAGTGCGGTGCTGGCCGCCAAGTTCGGTGGCGACGGCAATCCGCTGGGTATCGGT
TTCCTCGGCGTGGCGCTGGCCTTCGGCCTGACCGTGGTGACCGGCGCCTATGCGTTCGGC
CATATCTCCGGCGCGCACTTCAACCCGGCAGTCAGCGTCGGGCTGTGGGCCGGTGGTCGT
TTCCCGACCAGGGATCTGGTGCCCTACATCATCGCCCAGGTTGCCGGCGGCCTGCTGGCC
GGCTTCATCCTGCTGCAGATCGCCTCCGGCGCCACTGGCTTCGCCATCGATGGCAGCCAG
GCGGGTGCGTTCGCCAGCAATGGCTATGGCGCGCTGTCGCCCGGCGGCTACAGCGTGGCA
GCCGCCTTCCTGTGCGAAGTGGTGCTGACGGCGGTGTTCCTGATCGTGATCATGGGTTCC
ACCCACGGCAAGGCACCGGCCGGTTTCGCCCCGCTGGCGATCGGCCTGTCGCTGACCCTG
ATCCACCTGATCAGCATTCCGGTCACCAACACCTCGGTGAACCCGGCCCGCTCCACCGCC
GTGGCCTTCTTTGCCGGCAGCGGCGCAGTCAGCCAGCTGTGGCTGTTCTGGGTCGCTCCC
CTGCTGGGCGGCGCGATCGGCGGCCTGATCTACAAGTGGATCGGCAGCGACCGCTGATCC
TCGCGACTCCCATTGCGGCCGACCGTCGGCCGCAATGGTTACTTCTGCAACCGCGAATTG
TGCGATTGCTCACGTTCCGTTAAGGTTGAGTTGACCGTCCGTGCACATGCCGGATGGGGC
GGCATCCGGGGATGGGATGCCACGGCCGCCGGCCCTGCTGGCGGAGCCAAACAACTCATC
ACCTTGGGGGATGCATGAAGTTCGTGCCTGTCATCTTGTCGAGCCTGCTGTTCGCTGCGG
CCCAGGCCGCCGCGCAGGCGCCGTCCGAATGTCCTTCGCTGCCAGCCAGCAGTGGCCTGC
AGTGGCAGCAGCAGGTGCAGGCCGATTTCCTGGTCTGCCGCGCCAGCACCCCTGATGGCC
GCGAAGTACTGAGCCTGATGCTCAGCGCGCGTGACCCCGCCATTCCGCTGAGCCGCTCGC
TGCGCCAGGAAAAAGGCAGCTTCGGCGGTGAATCGCTGTACTGGTACCAGCCCGACCTGG
GCGGCCAGCAACCGCCGGGTTACGCCGAACGGCGCATCAGCGTGGTCAAGATCGACAAAG
GGCGTTACGCGCAGATTGCGCTGTATCCGGACAGCGCGCAGGAGCTGAGCTCACTGCAGC
AGCTGGCGCAGGGCATGAGCCTGACCCCGTCGGCCGTGGCCGCCGGGCGCTGAAGGTGAC
GGGGATGACTGCCTGGCAGCATCCCCGCAATGCACCTCGATCGGCAGGTAGTGCCGGCCG
CCGGCCGGCAAACCCTTCGGTCCTGATCAAAAGCAGGTGCCGGCCGGCGGCCGGCACTAC
CTCAGAACCTGCCTTCCTGGAAATCGACGAAGGCCTGCATCAGTTCCTGCCGCGTGTTCA
TCACGAACGGGCCGTGCCGCATCACCGGCTCGCGCAACGGACGGCCGGCCACCAGGATCA
GCCGCGCGCCTTCGCTGCCAGCCGAAACATGCAGCTGTTCGCCGCCGCCCAGCACCGCCA
GCTCCTGGCGCGCAACATCACGGGCGGCGTCCTGTTCACCCACCGTCAGTCCGCCTTCAA
ATACATAGGCAAAGGCGTTGTGGCCTTCCGGCAGCGTGTAAGTCCAGGCCCGGTCGGGCG
CCAACGTGATGTCGAGATACAGCGGCTCGGTAGCCGGCTGCACGATCGGGCCGCGGGTGC
CGTCGACCGAGCCGGCGATCACCTTCACTTCCACGCCGGCTGCCGGCTGCACCACGGGAA
TGCGCTCGGGCGCGAACTCCTGGTACTTCGGCTCGGTCATCTTCTCCTTCGCCGGCAGGT
TCACCCACAGCTGGAATCCACGCATCTGCCCGCTTTCCTGCTCGGGCATCTCCGAGTGCA
CCAGGCCGCGGCCAGCGGTCATCCACTGCACGCTGCCCGGGGTCAACAGGCCTTCGTTGC
CATGGTTGTCGCGATGCCGCATGCGTCCGTCGAGCATGTAGGTGACGGTCTCGAAACCGC
GGTGCGGGTGTTCCGGGAAGCCGGCGATGTAGTCCTCGGCCCGGTCGGTGCCGAATTCAT
CGAGCAGCAGGAACGGGTCCAGGTCCGGCAGCGTCGGGCCGCCGATGACGCGGGTCAGGC
GCACGCCGGCACCGTCGGAGGTGGGCATGCCACGGATGGTGCGCAGCACGCGGACCGGTT
CGGGAAGGCTCATGGCGACTCCTGTGGGATGGATGCCCCTGAAGATGGACGCCACATGGC
CGTACGCCAATGGATGGCACCGCAACCAATTGTTCCATCCCTGATGTTGGCTGCACGTCA
GCGCCACCGTCGTACGACCAAAGTACTACCGCCGATTCGTCCTGTGCCAATTGACCCTGT
CGTGGGCAAGCAGGACTCTTTGACTGTCTTTCCGGGAGAGAGCACCTCATGAAAGGGTTT
TCCAAACTGGGCTGGGCGGCACTCGCCCTGCTCGGCGCATTCTGTCTGGGCACCGTCGCC
CTGCGCCGCGGCGAGCACATCAACGCACTGTGGATCGTGGTGGCCGCGGTCTCGCTGTAC
CTGGTCGCCTACCGCTTCTACAGCCTGTTCATCGCCAACAAGGTGATGCAGCTGGATCCG
ACCCGGGCCACCCCGGCGGTGATCAACAACGATGGCCTAGACTACGTGCCGACCAACAAG
CACGTACTGTTCGGCCACCACTTCGCCGCCATTGCCGGCGCCGGCCCGCTGGTCGGCCCG
GTGCTGGCCGCGCAGATGGGCTACCTGCCCGGCCTGCTGTGGCTGGTGGTGGGCGTGGTG
CTGGCCGGCGCAGTGCAGGACTTCATGGTGCTGTTCCTGTCCAGCCGTCGCAACGGCCGC
TCGCTGGGTGACCTGGTGCGCGAGGAGATGGGCCAGGTACCCGGCACCATCGCCCTGTTC
GGTGCGTTCCTGATCATGATCATCATCCTGGCGGTGCTGGCGATGGTGGTGGTCAAGGCG
CTGGCCGAAAGCCCGTGGGGCATGTTCACGGTGATCGCGACGATGCCCATCGCGATCCTG
ATGGGCGTGTACATGCGCTACATCCGCCCCGGCAGGATCGGCGAGATTTCGGTGGTTGGC
CTGATCCTGCTGCTGGCCGCGATCTGGTACGGCGGCAAGGTCGCCGCCGACCCGGTGTGG
GGGCCGGCGTTCACCTTCACCGGCACCCAGATCACCTGGATGCTGATCGGCTACGGCTTC
GTCGCCTCGGTGCTGCCGGTGTGGCTGCTGCTGGCCCCGCGCGACTACCTGTCGACCTTC
CTCAAGATCGGCACCATCATCGCGCTGGCCATCGGCATCCTGGTGGTGATGCCGGAACTG
AAGATGCCGGCGCTGACCCAGTTCGCCGCCAGCGGTGATGGCCCGGTGTGGAAGGGCGGC
ATGTTCCCCTTCCTGTTCATCACCATCGCCTGCGGTGCGGTCTCCGGTTTCCATGCACTG
ATCTCCTCCGGCACCACGCCGAAGCTGCTGGCCAATGAAGCGCACATGCGCTACATCGGC
TACGGCGGCATGCTGATGGAATCGTTCGTGGCGGTGATGGCGCTGGTGGCGGCCTCGATC
ATCGATCCGGGCATCTACTTCGCGATGAACAGCCCGGCCGCCGTGATCGGTGCCGATGCA
GCCTCGGCGGCGCACTACATCACCAACACCTGGGGCTTCACCATTACCCCCGAGCAGTTG
ACCGCGACCGCAGCCGCCATCGGTGAACCGACCATCCTGCACCGCGCCGGTGGTGCACCG
ACGCTGGCGGTAGGCATCGCGCAGATCCTGCACGAAGCGATCCCCAGTGGCAGCGACGCG
ATGATGGCGTTCTGGTACCACTTCGCGATCCTGTTCGAAGCCTTGTTCATCCTGACCGCG
GTGGACGCCGGTACCCGCGCCGGGCGCTTCATGCTGCAGGACCTGCTGGGCAACTTCGTG
CCGGCCCTGAAGAAGACCGAGTCGTGGACCGCCAACATCATCGGTACCGCCGGCTGCGTG
GCGCTGTGGGGCTACCTGCTCTACACCGGCGTGGTCGATCCGTTCGGCGGCATCCAGACG
CTGTGGCCGCTGTTCGGCATCTCCAACCAGATGCTGGCTGGCATCGCGCTGATGCTGGGC
ACGGTGGTGCTGTTCAAGATGAAGCGTGACCGCTATGCGTGGGTCACTGCGGTACCGGCG
GTGTGGCTGCTGATCTGCACCACCTACGCCGGCTTCATCAAGATCTTCGACAGCAACCCG
GCGCAGGGTTTCCTGGCGCAGGCACACAAGTTCCAGGCCGCGCTCGCCAGCGATACGATC
ACTGCACCGGCCAAGTCGGTGGCGCAGATGAAGCAGATCGTGGTCAACGCCTACGTCAAC
ACCGGCCTGACCGCGCTGTTCCTGCTGGTGGTCGGCGCGGTGCTGGTGTATTCGATCAAG
ACCATCCTGGCGGCACGCCGCAACCCGCAGCGCAGCGACCGCGAGACCCCGTACGTGGCG
CTGAAGCCGCATGAAATGGTGGATCTGTGATGAGCACGCAACTGGTTCCCGCCGGCCAGT
ACCAGGCGCACCGCCGCATCTGGCGGCGCCTGGTGCAGACCGCACGACTGTGCTGTGGCA
TTCCTGATTACGACAATTACGTCCGGCACATGCTGGATAAGCACCCGGACCAGGAGCCGA
TGGACTACAAGACGTTCTTCCGCGAGCGCCAGGAAGCGCGTTACGGCGGGCGCAACGGCG
GGCGCTGCTGCTGAGGGCCAGGCCTGCCTTTCAGCAGGCAAAAGAAAGCCGAGCGCGGGC
TCGGCTCTACACGGGCAGAGCGGGGTGTGAGACCACGCCCCCCCCCCCCCCCCACCACCA
AAATACACTAAAAACATCTCCCTCCA
>contig00015 len=92131 cov=32.9 corr=1 origname=NODE_15_length_92131_cov_32.852315_pilon sw=shovill-spades/1.0.4 date=20230425
GGGGTTTATTTATTTTTATTATTGTTTGGGTGGTTGGGTCTAGATTTTAGTGTTGTTCCA
CACCCCCAAAACCCCCCCCCCCCCGCCCTCTGACAGTTTCCGGTGGCCACCCGCCACGGA
AGAAAGAAAGAAGAGCAACAGCGGGTCGCGCGCTTCGCTTGCTCGGAGCCGAGCATGGCT
CGGCTCTACAAGGGCAATGCAGAACCAAATAAAAAGGACGCGGCGAACGCCGCGTCCTTT
TTGTTTTCCATCAGTTCGTCAGTAACCCAATGCTCTTTCCCACCGTCACCGGGAAACTGT
CGGGGGTGGGGCGGTGTGGGTTGGCAGGACCGTTGGCGCCATGGGCCCGAGGCATGCCTC
GGTCGGGTTGGGCAGGACGCCCAACCCCGGTCTTGCCGTGTGCGCAGGACAGCGCACACG
AGCAAGGCGCCATCGAGCCCCCAGGGACGGGTTCACGGCGTGTCCTGCCAACCCACACCG
CCCCACCCAACAAGCAGCAACCCAGAGCCGCTTTGGCTTTGGCTTTGGCTTTGGCTTTGG
CTTTCAGCCGTTGACGTTGCCCGCCGCAGGCGGACCACCGCGCGTCAGCGCGGCGCCTCC
ACATCCAACCCGATCGGGCAGCTCACGCCGGTGCCGCCGATGCCGCAGTAGCCGTTCGGA
TTCTTCGCCAGGTACTGCTGGTGATAGTCCTCGGCGTAGTAGTACGCCGGTGCCGGGTAC
ACGATCTCGGTGGTGATCGGGCCGTAGCCGGCCGCATCCAGCTGGGCCTGGTAGGCCTCG
CGGCTGGCCAGCGCGGCAGCGTACTGTGCCTCGTCGGTGGCGTGGATCGCCGAACGGTAC
TGGGTGCCGGTGTCGTTGCCCTGGCGCATGCCCTGGGTCGGGTCGTGGCTTTCCCAGAAC
AGCTGCAGCAGCCGTTCCAGGCTCACCACCGCCGGGTCGAACACCACCTGCACCACTTCG
GTGTGCCCGGTCAGGCCCGAGCACACTTCTTCATAGGTCGGGTTCGGGGTGATACCGCCG
GCGTAGCCGACCGAGGTGCTGTACACGCCCGGCTCGGTCCAGAACTTGCGCTCGGCGCCC
CAGAAACAGCCCAGCGCGAAGCGGATCTGCTGCAGGCCGGCGAAACGGTCCTTCAGCGGA
TGGCTGTTCACGAAGTGCTGGTTGCTGTGCAGCGGCAATGGCTGCTCGCGCCCCGGCAAT
GCCTCTTCCGGGCGCGGCAGGCGCTGCTTGAAGGCCCCGATGCCGAGGATGCCCTGGCCA
ATTCCCAACATGATGCGCTCCTACGCCGGCAGTCCGGCCATATCGTCTGCATCGGAAATG
GGGTCGGCGGCGGCCTGGCCCAAGTCCAGCGCCGCGATGATGTCCTCCGCCTGCGGCCGC
GCCGCGTCGGGGATGCCGACCCGCAACACACCGAACAACGGCAGCTCGCCCATGCCCCCC
AGCAGCTGCTCGCCGAACACGAAGGCGGGGATGCCGGCGTTCTCCAGCGCGTGCTTGACC
AGATGGGCGTCGAACAGGTTGTCGGCCTTGTACACGATGTGCATGCGGCGGCTCCTCGGG
GCAGGGCTCCAGCATACGCCCGGGGGCTGAATGGTGCCGGGGGCGGGATCGGAGAGTTGC
CGGCCAGCGGCCGGCACTACCAGAGGGCGGGGCCGGCATCCCCACACCCCACCGGGCAGC
CCTGCCCCGTACGCGCTAGACTGTTGGTCTTTCTGCCTTTCTTTTCGCCGACTCATGTCC
GAGCACACCCCCGCCAGCCCCGAGACCCCCGCCGACAGCCACGAAAAGCGCGATTTCATC
CGCCAGATCGTGCGCGAGGACCTGGCCAGCGGAAAGCACCAGGCGATCAAGACCCGCTTC
CCGCCGGAGCCGAACGGCTACCTGCACATCGGTCACGCCAAGTCGATCTGCCTGAACTTC
GGCATCGCCGGCGAGTTCAGCGGCGTCTGCAACCTGCGCTTCGATGACACCAACCCGGCC
AAGGAAGATCCGGAATACGTGGCCGCGATCCAGGACGACGTGCGCTGGCTGGGCTTCGAG
TGGAACGAGCTGCGCCACGCCTCGGACTATTTCCAGGCCTATTACCTGGCCGCCGAGAAG
CTGATCGAACAGGGCAAGGCCTACGTCTGCGACCTGTCGGCCGAGGAAGTGCGCGCCTAC
CGCGGCACCCTGACCGAGCCGGGCCGCCCGTCGCCATGGCGCGACCGCAGCGTCGAGGAA
AACCTCGACCTGTTCCGCCGCATGCGCGCCGGTGAATTCCCGGATGGTGCGCGCACCCTG
CGCGCCAGGATCGACATGGCCAGCGGCAACATCAACCTGCGCGATCCGGCGCTGTACCGC
ATCAAGCACGTCGAGCACCAGAACACCGGCAATGCGTGGCCGATCTACCCGATGTACGAC
TTCGCCCACGCGCTGGGTGATTCGATCGAAGGCATCACCCACTCGCTGTGCACGCTGGAA
TTCGAAGACCACCGCCCGCTGTACGACTGGTGCGTGGACAACGTCGACTTCGCCCATGAC
GACGCGCTGACCCAGCCGCTGGTCGATGCCGGCCTGCCGCGCGAAGCGGCCAAGCCGCGC
CAGATCGAGTTCTCGCGCCTGAACATCAACTACACGGTGATGAGCAAGCGCAAGCTGATG
GCGCTGGTCACCGAACAGCTGGTGGACGGCTGGGAAGACCCGCGCATGCCGACCCTGCAG
GGCCTGCGTCGCCGTGGTTACACCCCGGCCGCGATGCGCCTGTTCGCCGAGCGCGTGGGC
ATCAGCAAGCAGAATTCGCTGATCGACTTCAGCGTGCTGGAAGGCGCGCTGCGCGAGGAC
CTGGACAGTGCCGCACCGCGCCGCATGGCAGTGGTCGATCCGGTCAAGCTGGTGCTGACC
AACTTGCCGGAAGGCCACGAAGAGCAGCTGACCTTCAGCAACCACCCGAAGGACGAAAGC
TTCGGCAGCCGCGAAGTACCGTTCGCACGCGAAGTGTGGATCGACCGCGAGGACTTCGCC
GAAGTGCCGCCGAAGGGCTGGAAGCGCCTGGTCCCGGGGGGCGAAGTGCGCCTGCGCGGC
GCCGGCATCATCCGCTGCGACGAAGTGATCAAGGATGCCGACGGCACCATCACCGAGCTG
CGTGGCTGGCTGGATCCGGAATCGCGTCCGGGCATGGAAGGCGCCAACCGCAAGGTCAAG
GGCACCATCCACTGGGTCAGCGCCGTGCACGGCGTACCGGCCGAGATCCGCCTGTACGAC
CGCCTGTTCTCGGTGCCGAACCCGGACGACGAATCGGAAGGCAAGACCTACCGCGATTAC
CTCAACCCGGAATCGCGCCGCACTGTCACCGGCTATGTCGAGCCGGCCGCGGCCAGCGCC
GCGCCGGAGCAGTCGTTCCAGTTCGAGCGTACCGGCTACTTCGTGGCCGACCGCCGCGAC
CATACCGCAGCCACGCCGGTATTCAACCGCAGCGTGACCCTGCGCGATACCTGGTCGGCC
TGAGGGCCTGCGCGGGCGCCTGGATGGCGCCCGCACGACCGCGACGATGATCACCGCCCT
TTCCGTCCTGCTCTGGTTCATCTCGCAGCATCCGCTGCTGACGTTCTTTGCAGCAATGGT
GCTGGCCGGGCTGGTCTCGTGGTGGCGGCGCTTTCCGGGCTACGCCATCGTGGTGTTCCC
GCTGGCGATGCTCAACATGTTCCTCGGCCACTTCCTCAACGCCGCCTTCCTCAACGTGGT
GGGCGAGCGTGGTGAAGCGGTGATCGTCAAGACCGAGCGGACCAGCTCCACGCTCAACGA
GCAGTACATCTGGCGCTACGAAGGGGTGCTGCGTACCGCCGAGGGCCGCGACGTGGACGT
GGTGTTCCACACCAACACCGCTTCGCTGTGGCCGCTGGAAAACGCCATCCGTATCCCGGC
GCGCGACCAGCCGTTCGTGGTCAAGTACACGCCGGGCTTCCCACGCAACTTCGTCATCCT
CACCAACGAGTCACCGCACGGCGTCGCCCAGGCCCGGGCCAGCGCGCGCGAGCGGGTGGA
GGTGGCGGCACGCAAGCTGCATTTCAGCCCGGGTAATGCCGGTTTCCGCGCGGACTATCG
CCGCGAGCTGGAAACCTGGCTGCGCGACCACGGCAACGATCCGCGGCAGCAATCCGACGC
GCAGCGATATCGCGCCGAGCTCGACGCACTCGACCGCTAGCCCCAGGCCCTGCCTGGATG
TTCCGCCCCATCCATCCACAGGCCTGACATGACCACGAGCGCCACCGCCCTCCTCCCGCT
GCTGCAGCAGGCCCTGCAGGACACCGGCACCGCCAGCCGCATCGACGGCAACGCGCTGCT
GCTCGACAGCGGCCTGCGCCTGACCCCGCATGCAATGGCCGCGCAAGCGCGCGACAACGG
CGGCTGGCAGACCTCCACCGTCATTGAAAGCCAGCATCCGCAGTTGTTCGCCGATGGCCT
GTTCGAGTACCAGCACGCAAATGGTGCCGATGAGCAGGCATCGCTGTTGTCCGGCTTCCA
GGCCTGGGCCCGGGTGGACCTGGTGACCCTGCAGACCGCGATCGGCGCCCAAGACGCACA
GGGCCTGCCGATGATGGGCCTGACCTATCCGGTCGGCGACGAGGGTGAGGAACATCAGCG
CACCGTTGTGCTGGGGCCGTTGGCGCACTACCGTGCACAGGACGTGGATGCCTCCACCTG
CAGCGAAGACGATCATGGCTCCTGCCCCTGCTGCCTGTTCACCCGCAGCATGGAGGCCTT
CGACGAGCTGCTGAAAGCCCGCCATTTCCTCGCCATCCGCCTGTTCGCCTCGCGCGATGC
CGACGGCCTGTGCGAGGCCGATTGCCGGGTCAACGGCCACGACTTCGCCGCCGCCCTGCC
CCTGCTGCGCGCCTATGCTGCCAGTTGGCCGCAGGCCGGGCTGGAATTCCGCAAGCAGTA
CGTGGTGATCCGCACCGGCTCGCCGGGCTGAGCCCGGCCCACGCGCGGTACAGGCCGGTG
CGGCTACACTGCGCGCCGGTTTCCCCAAGCAACCGCACTTTTTCCCATCCCACACGAGGC
ACCCCCGCGATGCTGTACGCGCAAGTCCACCTGACCCTTCCCGCCTGGATCCACGACCAG
ATCGACCTGGATCGTCGATATCCGGGCGATGAGGCCAAGGTCGCGCTGGCGATCGAGCTG
TCGCGGCTGAACGTCGAGCACGCCAGTGGCGGTCCGTTCGGTGCGGTGGTGTTCGGACCG
GACGACAAGGTCATCGCCGCCGGCGTGAACCGGGTGATGCCGCACGCGACCTCGCTGGCG
CACGCCGAGAACATGGCCTACATGCTGGCCCAGCAGCGCCTGCAGACCCCGCGCCTGAAC
GCGGTGCTGTCGCCGGTCACCCTGGCCACCAGCTCGCAGCCGTGCTGCCAGTGCTACGGC
GCCACCGTGTGGGCCGGCATCGACCGCCTGCTGATCGGTGCCAACTCGGCCGACGTCGAG
GAACTGACCCCGTTCGATGAAGGCCCGCTGCCGGCCGACTGGGTGGGTGAACTCAACAAG
CGCGGCATCGAAGTGGTGCAAGGCCTGAACCGCGACGCCGCGCGCAGCGTGCTGCGTGCC
TATGGGGAAAGCGATGGCGCCCGTTACTGAAACCGGCATCGGCCTGCTGTGCCTGTGCCG
GCAGGGCTTCGAGCCCGAGCTGGCCGGCGAGCTGCAGTTCCGCGCCGGTGAAGCCGGTTT
CGCCGGCTATGCGCGCACCCAGCGCAATGACGGCTACGTGCTTTTCATGTGCGACGAAGC
CGCCGCGCTGGCGCCGCGCCTGCGCTGGCGCGAGCTGATCTTCGCGCGGCAGAAGCTGGT
GGTGCTGGCCGAACTGCCGCAGCTGGACCCGGCGGACCGGATCACCCCGATGCTGGAAGT
GCTGGCCGATGCGCCGCGCTTCGGCGACCTGTGGGTGGAACACCCCGATTCGGACGCCGG
CAAGCCACTGTCCGGTCTGGCCCGTGCCTTCGGCAATGCACTGCGCCCGGCGCTGCGCAA
GGCCGGCAAGCTCACTGATAAGCCGAACAACCGCCTGCCGCGCCTGCATGTGGTGTTCGT
CGATGGCACCCATGCCTTCGTCTGCGTGGCCGACCCGGCCGACAGCGCACCGTGGGCGCT
GGGCATCCCGCGCCTGAAGCTGCTGCCCGAGGCGCCTTCGCGTTCGGCGCTGAAGCTGGA
CGAGGCGCTGCTGACCCTGCTGACGCCGGAAGAACGCGAGGCGCTGGCCAAGCCCGGCAT
GCGTGCGGCCGACCTCGGCGCCGCACCCGGCGGCTGGACCTGGGTGCTGACCCGCCAGCA
CATGCACGTGCTGAGCATCGACAACGGCCCGCTGCGCCAGCACGTGCTGGACACCGGACT
GGTCGAGCACCTGCGCGCCGATGGCTTCCACTGGCACCCGGAACAGCCGCTGGACTGGAT
GGTCTGCGACATGGTCGAGCAGCCGCGCCGCGTGGCCGAACGCATGGCCACCTGGTTCCG
CGAGGGCTGGTGCCGGCATGCGATCTTCAATCTGAAACTGCCGATGAAGAAGCGCTGGGA
CGAAACCCGGCTGTGCCTGGACCTGTTCCAGGACCAGGCCGGCAAGCCGCTGGTGGTCCG
CGCCAAGCAGCTCTATCACGATCGTGAAGAGATCACCGTGCTGGCTTCGCCGCTGCGCTG
ATCCGTCATCGGCGGCACAGGTTGCCGGGAGTACGCTCCCGGTACCCTCTGGCAAGGAGC
CTGTCATGAACCTTCCGCGTACTGCGCTGCTGTTGACCATCCTGCTGGCCTCGGTACCGG
CCATCGCCCAGCACGGCCCGTCCACGCCGGCGCAGAGCCAGCCGCTGGGCCCCACCGGCG
GCGCGATCCGCCAGCAACCGCTGGATGCGGGCCGGGTCAGCGGCAGCGTCGAGATTCCGC
AGCCGGCCGGCGAGGCACAGGTGACCGTGCGTTCGCTGGAACCGAGCAGCGTGGTCGGCC
AGTACCGCATCCATTTCGCCGCGCTGGATGTGAATGGCGACGGCTTCATCAGCCGCGAGG
AAGCACAGGCCAATCCGGCGCTGGCCGACGAATTCAATTCGCTGGACCGCAGGCACCGCG
GCAAGCTGGACCGCACCGACCTGGCCGGCTGGCTGGTGGATTGAAAAAGGGGACGGAGGG
GATTAAGTCGTATGTGCACAAACGACTTAATCCCCTCCGTCCCCTTTTTGCTTCAGACGC
CGGCGGCGCGCTTCCAGAACGCCTGTACCAGCGGCGGCCATTTGCCGACACAGCCCAGCG
CGCGGCCACGGGCCAGGGTCAGGTGCATCTCGTCGTTGGAGAACAGGCGGTTGATCGCAT
CGAAGCTGTAGGCGGCGATCTGGTTGTCGCTGCGCCGTTCGCGTGCCCAGCGCTGCAGGC
GCTGCGGCGACAGCCGCGGCTGGCCACGGCGCTCGGCCGACGGCGCCAGCCACTGCTGCA
GGGCGGCGACATCGCGCAGGCCCAGGTTCACGCCCTGCCCGGCCAGCGGATGCACCACAT
GCGCGGCATCACCCAATGCCAGCACGCGGCCGGCCACGTAGTGACGGGCCAGTTGGCGAC
GCAGCGGGAAGGCCGCACGCGGTGACGCCAGTCGCAGCTCACCCAGCCGTGCGGCGAAGG
CGCGGGTCAGTTCCCGGTTGAAGGCGTCCTCGTCCAAGGCCAGCACACGTGCCGCCTCGT
CCTCGGGCAGGGTCCAGACGATCGAGCTGCGGCGCTCGGCCACCGGCAGCAACGCCAGCG
GCCCGCCCGGCAGGAAACGCTGCCAGGCGGTGGCCTGGTTGGGAAGATCGCTGTCCACGT
AGGCCACCACGCCACGCTGGTGGTAGTCATGCTTTTCAACCTCGATCCCGGCCAGTTGGC
GCAGGGTCGATTCGGCGCCGTCGGCGGCCACTGCCAACGCCGCTTCCAGGCGACGCCCGT
CATCCAGGCGCAGGCGCACGCCCTCCTCGTCCTGCTCCAGCGCGTCCACCCGTGCCGGGC
AGTGCAGCTGCACACCCGCCGCCGGCAACGCCGCCCACAGGCGATCCTGCAGCAGGCCGT
TCTCGACGATGTAGCCCAGTTCACGACGGCCGAAGCGATCGGCATCGAACAGCAGATCTT
CGCCACCGGCCGCATCCCACACCTGCATGCGCCGATAGGGCCAGGCACGGGCCTGCGCGA
TCGCCGGCCACACACCGAGGCGGTTCAGCAGCTGAACGTTGTCAGCAGCGAAGGCGAACA
CGCGCAGGTCAGGCTGTGCGGCCTGCCACGGCGCGGGCTCACGACCTTCCACCAGCGCAA
CCGACAGGCCGGCATCGGCCAGCGCCAGCGCGCACGCGGCACCGACCACGCCACCACCGA
CGATGGCCACATCAAGGCGCATGCGCCGGCTCATGCGGCTTCTCCGCGGCACAGGCGCGG
CACTTCGCCGCGGAAGCCCATCGCGCCACCGACCAGCATCGACTGCACCGAGGCGCGTTG
CGCGGCCACCAGGCCGAGGCTGCGCAGCGGCCGCATCAGCGGTGCCGGATTGCTGGTCAG
CCGTGCCAGGCCACCCGAGAACGCCACCGTCTGCCGTCGGTCTTCCTGGCGGCGCGCAAC
ATAGGCCTGCAGCAGCACATCGCTGCCGGCATCCTCGTGCGCATCCTCCAGCAGTTCGGC
CAGGGTCAGCGCATCGCGCAGGCCCAGGTTGAAGCCCTGCGCACCCAGCGGGTGGATGGT
CTGCGCGGCATTGCCCAGCAGCACCGTGCGTTCACCGGCCAATGCGCGCGCCAGCACCTG
GATGAGCGGATAAGCGCTGCGTGGACCGGATTCGAGCAGGCGGCCGGCACGCCAGCCGAT
CGCATCCTGCAGGCGCTGCAGCCAGGCCGCATCGTCCAGCGCCATCACCGCATCGGCCTG
GTCCCGCGCCACGCCGTGCACGGTGCCGAAGTGGCGGTCGCCGCGCGGCAGCAGGGCGGT
CGGGCCGGTATCGGTGAAGCGCTCCCAGGCCGTGCCATCCGGCGCGCGCTGGCTGCGCAC
GCGGGCCACGAACAGGGTCTGCTGGAAATCATGCCGGTCGACCTCGATGCCCAGCGCGCC
ACGCACACCGCTGGTCGTGCCATCGGCACCGACCACCAGCCGTGCCAGCAGTACGCGCTC
GCCGGTCTCGTCGGCCACCCGCACCTGGCGGTAGCCGTCGACCACCTCGCCCAGGCCCAG
GAACCGCATCGGCCGGTAGCGCCGCAGCTGCGGCAGCTCCTGCAGGCGCGCTTCCAGCGC
CTGGCCGAAGTCACGCGCGACAACCACCTGGCCGAACCACGGCCGGTCGTAGTCGGAAGC
CTCCAGCTGCACGCGGCCGAAATCGCCGGCGCGGCTGACATGGATGCGGCGGATCGGGCC
CGGCGCCATCGCCAGCTTCTGCATGACCCCCAACGCGGTCAGCGCGTTGACGGTCGCCGC
GGCGAAACTGAGGTTGCGCTGGTCGAACACCGCCGGCAGCTCGCCGGCCGGGCTGGCTTC
GAGCAGGCCCACGTCGCGGCCCAACCGGTCCAGGGCAATGGCCAGGCTGGCACCGACCAG
GCCGCCACCGACGATCAGCACGTCATGTCGTTCACTCATGGTGTTCATGATACGCGCTCG
CCCCGCCCGGACACCCAACAGCCCCCGACCTGCGCCAACCGGCGCGGCGGGCTAGAATGA
AACCTGAATCCGCTCCGGGCCCGCTGCCATGTCCGCCACCGCCAACCGTGCCTTCGTCCT
GTCCGTACTCGTGCTGTTGCTGGCGGCGACCCGGGTCAACCACTTCGCGGCGATCCCGGA
TGCCTCCTGGGCGGTGTTCTTCATCGGCGGCTTCTACCTGGCTGGCTGGACCCGCTGGGC
GTTCCCGCTGCTGATGGTGTTCGCGGTGCTGGTGGACTGGATCGTGATCCGCAGCAGCGG
CCTGGATTTCTGGCAGCACTACTGCGTGTCGCCGGGTTACTGGCTGCTGCTGCCGGCGTA
TTTCTCGCTGTGGGCCGGCGGCATGCTGCTGGGCCGCAACTACCAGGGGGCACGCTGGCC
AGTACTGGCCAAGGGCGCGCTGCTGCTGGTGGCCTCGGTGGCGGTCTGTCACCTGCTCGC
GCAGGGCGGCTTCTACTGGACCAGCCGCAACGTGGCCGAGCCGACGCTGGCCGGCTGGGC
ACAGAACTACGCACAGTGGTTCGGGCCGTACCTGCGCACCACCGCCATCTACGTGGCGCT
GGCCTCCGCCCTGCAGCTGGCCGTGGAGCAGGTACTGAAGCTCCAGCAGGCCCGCCGCGA
CATCCGGCACTGAGCCGCGCCATGGGTCATCGCCTCTCGCGCATCTATACCCGCACCGGC
GACGACGGCAGTACCGGCCTTGGCGACGGCCAGCGCGTGGCCAAGGATGATGCCCGCGTG
GCGTCCTACGGCACTGTCGACGAAGCCAATGCCGCACTCGGCCTGCTGCTGGCCACGGCG
CTGCCCGAAGACGTGCGCGCGCTGGTGGTGCATCTGCAGCACCAGCTGTTCGACCTGGGC
GCCGAACTGTGCATCCCCGGCCACGCCGCGATCCACGCCGCCGATGTGTCGGCACTGGAA
CAGCAGCTGGATCACTACAACGCCAGCCTGCCGATGTTGAAGGAATTCATCCTGCCAGCC
GGTGGCGAGGCCGCCGCACGCTGCCACCTGGCGCGCACCATCGTCCGCCGGGCCGAGCGC
GAGACGGTCACCCTGGCCCGCCACGACGCCGTGCGCAGCGAGGCACTGCAGTACCTCAAC
CGGCTGTCGGACCTGTTGTTCGTGCTGGCCCGGGTGCTGGCCCGTGCCGATGGCCATGGC
GAAGCGCTGTGGCAGCCACAGCAGCGCCAGCGCTGAGTCGGCACGATGCTGGTCTTCACC
CATCCGTCCTGCCTGCTGCATGACCCCGGCCCTGGCCATCCGGAGTGCCCGCAACGCCTG
CAGCATGTGCTCGATGCCCTGCACGCCGCCTTCCCCGGCCAGCTGGACTGGCGCGAGGCG
CCGCCGGCCAAGTTCGGCGAACTGACCCGGGTCCACGACAGCGCCCTGCTCGACTTCGTG
CTGCAGCCGCAGACCGCGCCGCTGCGACAGCTGGACATGGACACCTGGACCTCGCCCGGC
TCGGCCAGTGCCGCCGTGCATGCCGCCGGCGCCGGCGTGGCGGCGGTAGATGCGGTGATG
CTGGGCGAGGACCCGCTGGCGTTCTGCGCGGTGCGGCCACCGGGCCACCACGCCACCAGC
AGCACTGCGATGGGCTTCTGCCTGCTCAACAACATCGCCATCGCCGCCGCCTACGCCCGT
GACCGTCATGGCCTGGAGCGGATCGCGGTGGTCGATTTCGATGTCCACCATGGCAACGGC
ACCCAGGACATCTTCCAGCACGACGCCCGGGTCTCGTACTACAGCACCCACCAGGCCGGG
CTGTTCCCCAACTCCGGCCTGCGCCGCGACCGCGGTGCCGGCAACCTGATGAACATCCTG
CTGCCCCCCGGCAGCGGCGGTTTCCGCTTCCGCAATGTGTGGGCCGACGAGATGCTGCCG
GCCATCGACGACTTCCGGCCGCAGCTGCTGCTGATTTCGGCCGGCTTCGATGCCCACCTG
CGCGATCCGCAGGCCGACCTGATGCTGGAAACCGACGATTTCGCCTGGATCACCCGCGAA
CTGCATGCGCTGGCGCGCCGCCATGCGGCCGGCCGGGTGGTCTCGATGCTGGAAGGCGGC
TATGACCTGCAGGCCCTTGCCGAGTGCAGCGTGGCCCATGTCCGGGCCCTGCTGTCCCCC
CCACCGGGGAGCGTCTCCGGATGAACCCGAACCGGCAGGATCCGACGCCCTTCATTGCCC
CTATGCAAGGGATGGGGCAAGCTACCGTCCGTTTTCGCCCGAATCCGAACCGCGTGCGCC
GAGCCCTCCGCCTGCTTCCCCTGCCTCTGAGCATCGCCATCTGCCTGCCGGCAATGGCCG
ATGAAAAGCCGCTCAACTGGGGCCTGTGCCCGGCTACCGACGTGATTCCCGCGTTCACCG
ATGCCCCTGTCCCGGTCCCGGTCCCGGGGCAGGACAAGGCCGCCGCCAGCGCCGCGCGCG
AGCAGCAGCCGACCGACATCGAGGGTGACCAGCTGCTGGGCACCACCACCGTGCCGCAGT
ACGAAGGCAACGTGGCCCTGCGCCGTGGCGACCAGTTCGTCGGCACCGACAAGCTCAGCT
TCGATACCGAGACCGGCAACTACATCGCCGACGGCAATGTCCGCTACCAGGACTCCTCGA
TCCGCATGGTCGCCAAGCGCGCCGAGGGCAACCAGGAAAGCGACACCCACAAGATCACCG
ACATCAAGTACCAGCTGGTGTCGCGCCGCGGCAACGGCGATGCCGAATCGGTCGACCTGC
AGGGCGCGGTCGGCCAGATGCACCGCTCCACCTACACCACCTGCGACCCGTCGCAGCCGG
TGTGGAAGCTGTCGGCGCCGCAGATCGAAGTGGACAACGACGAAGGCTTCGGTACCGCCC
GCAACGCCGTGCTTCGCATCGGCAAGGTGCCGGTGCTGTGGGCGCCGTACTTCAAGTTCC
CGATCGACGACCGCCGCAAGACCGGCCTGCTGTTCCCGCAGCTGGGCATGTCCGGCCGCA
ACGGTTTCGATTACGCACAGCCGATCTACTTCAACCTGGCGCCGAACTACGACGACACGT
TGACCCCGCGCTACATGAGCCGGCGCGGCCTGATGCTCGACAACGAATTCCGCTACCTCT
ACAACGGCGGCCGCGGCGAACTGCTGACCGCGTTCATGCCCAACGACAAACTGCGCGACC
GCGACCGCGGCCGGGTGATGTTCGGCGGCTACCACAACCTCGACGACCACTGGCAGGCCC
GCGCCAACCTGGCCTGGGTCAGCGACGAACGCTATGTGGAAGACTTCGCCAACCGCCTGG
TGGGGGTCACCGCGTCGAACCTGCAGAGCACCATCGGCCTGTACGGCACTGGCAGGAACT
GGACGGCCGGCATCATGGCCGACCGCTGGCAGCTGACCGACTACACCCTCAACGAGGGTG
CGCTGGCCTACAACCGCCAGCCGCGCCTGTATCTCAACTGGGACAAGCCGGTCCTGCCGT
GGCTGGAAACCGGCATCTACGCCGAAGCCGTGCGTTTCACCCACGACGACATCAACTTCA
AGTACGGCGCTGATGCGGGACCGGACCTGCAGTACACCCGCAACGGCAGCCGTCAGACCG
ACGGCATCGGTGTCAGCGGCGGCTCGCGGCTGGATGTCAAACCCTACGTGTCGTTCCCGA
TCAGCGGCGCGGCCTGGTATGTCACGCCGACCCTGGCCTACCGCTATACCGGTTACCAGC
TGGACCGTGGCCTGGTTGATGGCGTGAACGGCATCCGCGGCCAGATCCTGCGTTCGCAGG
GCATCGACCCGAACACCGCCACACCGGAACAGCTGCGCGGCAACACCTCGCCCAGCCGCA
GCCTGCCGATCGGCAGCATCGACGCCGGCCTGTTCTTCGATCGCGAGACCCGCATCGGTG
GCAAGTCCTTCCTGCAGACCCTGGAACCGCGCCTGTTCTACCTGCGCACGCCCTACCGCG
ATCAGGACGAGCTGCCGATCTTCGACACCCGCGACTTCACCTTCAGCTGGGGCCAGCTGT
TCCGCGATTCTCGCTATACCGGCGCCGATCGCCAGAACGACGCCAACCAGCTGACCATGG
CGCTGAGCACCCGCTTCATCGACCAGACCACCGGCAAGGAACGCTTCTCGGCCTCCATCG
GCCAGATCCAGTACTTCGACGAATCGCGGGTGACCGTCACCCCGGGTGGCGCGCCGGTGG
AGAAGGGCAAGTCGGCGTGGATCGCTGACGGCAACTACATGATCAACGACCGCTGGACCC
TGGGTGCCACCTACCAGTGGGACCCCAAGTACAAGCGCGAGGATCTGGCCAGCGTCCGCG
CCCGCTACCTGATGCCCAACGATGGCGTGATCAACCTCAGCTACCGTTACCGCATCAACT
CCGGCGCCCCGGCCACCGCCAACAAGCATGACCGCACGCTGCTGGAACAGGCCGACCTGT
CGTTCCTGTACCCGCTGAATGCGCGCTGGAGCCTGGTCGGCCGCTACTACTACTCGCTGC
AGGACAAGGAACCGCTGGAGATCATCGCCGGCGTCCAGTGGGACAGCTGCTGCCTGGCCG
TGCGTGCGGTCGCCCGCCGCTACGTCCGCAACCGCGAAGGCGAGATGAACAACGCCATCC
AGCTGGAGTTCGTGCTCAAGGGCCTGAGCTCCCTGGGCCAGGACACGGACCGTACCCTGC
GCCGTGCTATCCTCGGCTACAACCGCGACGACCTCTATCTCGTGCCGCCGAGCAACACCG
GGGCGACCCGGGATGACTACGATCCGAACCTGATCCCATGACCAAGCGCTTCCCCGTTCT
TCTCGCCTCGCTGCTGGCGGTGTCCAGCGTGTCCGCCCCCCTGCAGGTGCTTGCCCAGGA
GGCGCAGCCGCTTGACCGCATCGCCGCCGTCGTCGATGAGGACGTGATCCTGCAGAGCGA
GCTCCAGCGTGCGATCGCCAACATCAAGGCGCAGTACGCCGGCCGTGAAAACCAGCTGCC
GCCGGAAGACGTGCTCAGCCGCCAGGTGCTCGAGCGCCTGGTGCTGGTCAAGCTGCAGGT
GGCCCGCGCCCAGGGCAGCGGCATCCGGGTCAGCGACCAGGAGCTGAACCAGGCGATGAA
CTCCATCGCCCAGCAGAATGGGTCCAACCTGGACGCCCTGCGCCAGCGCCTGGCCCATGA
CGGCATCGACTTCAACGATTTCCGCGCTTCGGTGCGTGATGAGATCACCGTGCAGCGCCT
GCGCCAGAGCTTCGCGCAGAGCCGCATCAGCGTCAGCGAGGGTGAAGTCGACGCCGCGCT
GAAGCAGCAGGCCACGGTGGGCAACCAGTACCACCTGGCGCACATCCTGATCGCCCTGCC
CGACGGCGCCAACGCTGACCAGATCGCCACCGGCCAGAAGAAGGCCGATGGTGTGAAGAC
CCTGCTGGACAAGGGCGAGCTGGACTTCAACGCAGCGGCCGTGCGCTATTCGGACAGCCC
GAATGCACTGGAAGGCGGCGACCTGGGCTGGCGCAGCCTGGATGAAATCCCGCAGGCCTT
TGCCCAGATGATGGAAAAGATGAAGCCCGGCGAAGTGGTCGGCCCGATCCGTGGCCCGAG
CGGCTTCCAGCTGCTGAAGCTGGTGGAAGTGCGTGACGCCAGCTCCGCCGCCGCCGGTGA
GCATACGGTCACCGAATTCCACGGCCGCCATATCCTGGTGCGCGTGGACGACCACCAGAC
CGACGCCGCCGCCAAGGCCAAGATCGACACCCTGCGTGCCCGCATCGCCGGTGGTGCCGA
GTTCCAGACCGTTGCCAAGGAGTCCTCCGAGGACAACAACAGCAAGGGCCAGGGCGGTGA
CCTGGGCTGGTTCCCGGCCGACGCGTTCGGTCCGGCCTTCGGCCAGCAGGTGGAAGGTCT
CCAGGACGGTGGCGTCAGCCAGCCGTTCCGTACCGATGCCGGTTGGCACATCGTGCAGCG
CGTGGCGACCCGCCAGACCGACGTGACCACCGACAACCAGCGTGCCCAGGTCCGCGAGAC
CATCGGCCGCCGCAAGCTGGAAGACGAGTACAACCGCTTCCTGCAGGAACTGCGTGGCGA
AGCCTACGTCAGCTTCCGCAGCGGCGACCGCGCGGAAAACACCGCCACCCCGCCGCAGTC
CTGACCGATGCGCCCCGAGCTCGCTCTGGTACCGGGCGAGCCCGCCGGGATCGGCCCGGA
GCTATGTGTCCGCCTCGTCCAGCAGCCGCGTGAAGATTGCCGGCTACTGGCCTTCGCCGA
TCCGGACACCCTGCACGCGGCCGCGGCCGCGCTGAACCTGCCCCTGCAGCTGCTGCCCGA
GGACGCCGAAGCACGCGCCCCCGGCGATCTGCGCCTGCGCGCTGTCCGCAACGCTGCGCC
CAGCCGCTTCGGCCAGGCCGATCCGGCCAATGCCGGCGCGGTCATCGGCGCCCTGCTCGG
CGCCGGCCAGGCCTGCCTGTCCGGCGAACTGCACGGTGTTGTGACCGGCCCGGTGCACAA
GGCGGTCATCAATGAAGGCGGCATCGCCTACAGCGGCACCACTGAACTGCTGGCCGACCA
GGCCGGGGTAAAGGTGGTGATGATGCTGGCCAACCACATCGTGCGCGTGGCCCTGGCCAC
CACCCACCTGCCGCTGCGCGAGGTGGCCGATGCGATCACCGCGCCCGGCCTGGAGCACGC
GCTGCGCACGGTGCACGCCGCACTGCGCCGTGAGTTCGGCCTGCCTGCGCCGCGCATCGC
CGTGCTCGGCCTGAACCCGCACGCCGGCGAAGATGGCCACCTGGGCCGCGAAGAACTGGA
TCTGGTCATCCCGCTGCTGCAGCGCCTGCGCGCGGAGGGCATGGACCTGGTCGGGCCGCT
GCCGGCCGATACCGCCTTCCTGCCCGCCAAGCTGGCCGGCTTCGACACCGTGCTGGCGAT
GTACCACGACCAGGGCCTGCCGGTACTGAAATATTCCGGCTTCGAACAGGCGGTGAACCT
GACCCTGGGCCTGCCCTATCCGCGCGTGGCGGTGGACCATGGCACCGCGCTGGAGCTGGC
CGGCCGCGGCATCGCCGATCCCTCCAGCCTGCAGGCGGCAACGACGCTGTGTGCGCAGCT
TGCGCGGCAACGTACACTGGGCGCATGAATTCCCCGCATTCCCCCTCCGGCCCGGTGTTC
ACCGCACCGGCCAAGAAGCAGCTTGGCCAGCATTTCCTGGCCGACCGCCACTACATCGAC
AAGATCGTGATGGCGGTCAACCCGAAAGACGGCGACCGCCTGGTCGAGATCGGCCCTGGC
CAGGGCGCGATCACCCTGCCGCTGCTGCGCGCGCACCCCACGCTGACGGTGATCGAGTTC
GACCGCGATCTGATCGCGCCGCTGACCGCCGCCGCCGAGCCGCTGGGCGAGCTGACCATC
GTTCATCGCGACGTGCTGCGCGTGGACTTCACCGAACTGGCCGCCGGCCAGCCGATCCGC
CTGGTCGGCAACCTGCCCTACAACATCTCCTCGCCGATCCTGTTCCATGCGCTGGAGCAT
GCCGCGGTCATCCGCGACATGCACTTCATGCTGCAGAAGGAAGTGGTCGACCGCATGGCG
GCCGGCCCCGGCAGCAAGGTGTATGGCCGCCTCAGCGTGATGCTGCAGGCCTACTGCCAG
GTGACCTCGCTGTTCGTGGTGCCGCCGGGCGCGTTCCGGCCGCCGCCGAAGGTCGATTCG
GCCGTGGTGCGTCTGGTGCCGCGTGACCCGGCCGCGATCAACATCAACGACCACAAGCGC
TTCGCCGAGGTGGTCAAGGCCGCCTTCGGGCAGCGCCGCAAGACCCTGCGCAATGCCCTG
AACAACGTGGTGTCCGCCGAGCAGTTCATCGCCGCCGGCGTGCGTCCCGATGCCCGCGCC
GAACAGCTGGACGTGGCCGAATTCATCGCTTTGGCCAATGCCTCCTGATTACACTGCCGG
TATGGAAGACGCTGACGTTTATGCCATCTCCGTCGAAGTCGCGCCGCGCTTCCTCGACGA
TCAATCCGCGCCGGAAGACGGTCGCTTTGCGTTCGCCTACACGATCCGCATCCACAACCA
GGGGCGGGTCGCGGCACGCCTGGTCGCCCGCCACTGGCGCATCACCGATGCCAATGGTCG
TGTCGAGCATGTCGATGGCGACGGGGTGATCGGCGAGCAGCCGCGGCTGCGCCCCGGTGA
AGACTTCCGTTACACGTCCGGTGTCATGCTGGGGACCGATCACGGGACCATGCAGGGGCA
CTACGACATGGTCGCCGACGATGGCACCGAATTTGCCGCGCCGGTCGCACCCTTCGTGCT
GGCCGTGCCGCGTACCCTGCACTGACACGGAGGCCGAACGATGAGTGTGTGGGCGATCGG
CGACCTGCAGGGCTGCTATGACGTCACCCAGCGATTGCTGGAGAAGATCCGCTTCGACCC
GGCGCAGGACACCCTGTGGTTCTGCGGCGACCTGGTCAACCGCGGCGGGCAGTCGCTGGA
AACGCTGCGGCTGGTGCACTCGCTGCGCGAGCACAGCGTGGTGGTGCTGGGCAACCATGA
TCTTTCGCTGCTGGCCGTCGGTTCGCGTACCGAAGAGGAACAGCGCAAGGTCAACCCGGA
CCTGCTGCGCATCGTGCAGGCCGAGGACCGCGACGAACTGCTGGACTGGCTGCGCCTGCA
GAAGCTGGTGCACGTGGACCGCGAGCTGGGCTGGATGATGGTGCACGCCGGCCTGGCGCC
GAAGTGGACCACGCAGATGGCCGAGAAGCATGCCGCCGAGGTCGAGGTGCAACTGCATGG
CGCCGGCTACCGCAAGCTGTTCCGCAACATGTACGGCGACAAGCCGAGCTGGGCCCCGAA
CCTGTCCGGTTACGACCGCTCGCGCGCGATCATCAACGTGCTCACCCGCATGCGCTACTG
CACCCCGCGGGGGCGCATCGGCATCGAGGACAAGGGCACGCCGGGCACGCAGGAACAGGG
GCTGTATCCCTGGTTCGAAGTGCCCGGCCGGGTCGAGCGCGACCTCAAGGTCGTCTGCGG
CCACTGGTCGGCGCTGGGCCTGACCATCACCCAGGGCGTGCACGCCATCGACACTGGCGC
GGTCTGGGGCGGCAAGCTGACCGCGCTCCAGCTTGATACCGACGAGCTGCGCGTGGTGCA
GGTTCCGGGCCGCGACGTACCGGCACCCGTGCCCAACGCCCGCCCGCCGGCGCGACCGGC
GCACGAGCGCCCCGGCGCCGCGACGCAGGGCAAGGAACAGGGCGGCAACGCCGCTGCCAC
CCCGGGCAACCGTGGCCCACGCCGCCGTCGCCGTCGTGGTGGCGGAGGGGGCGGCGCGGG
TGGCGGCACCCACAACAGTCCCCCGCCGCAGGCGTGACGCGGCGCGGCTGGGCACCAGGG
ACGGTGCTGCTGACGCTGGCCCTGGCCAGCGGCTGCCAGCCCGGCTCGCCGCCTGCTCCC
ACGGCTGCGGATGGTGCTGCACATGCGCCGACGCAGCCGCAGGCCCCTTCGCCGCCACTG
GTGGCCGCAGCCCGCGCGCAGGTCGGCGTCACCACCCGTTACGATCCTGCTTACCAGGTA
CTGGCCTATCCTGGCGGCGACGTGCCACTGGATCGCGGCGTGTGCACGGACGTGGTGGTG
CGCGCCCTGCGCGATCTGGGCCTGGACCTGCAGGCACGCGTGCATGAGGACATGCGCGGC
AGTTTCAGTGCCTATCCGGCGATCTGGGGCCTGTCACGGCCGGACCGCAACATCGATCAT
CGTCGTGTACCGAACCTGATGCGCTGGTTCGAGCGCCAGGGCTGGCAGCAACCGATCACA
GCCCTCGCCGCCGACTACGCGGCCGGCGACATCGTTGCCTGGAAGCTCAATGGCAACGGC
CTGCTGCACGTGGGCATCGTTTCTGACCGGCGCCTGGCCAACGGCACACCGCTGGTGCTG
CACAACATCGCGCGCGGCACGCGCGAAGAGAACCTGCTGTTCCAGCACGCGATCATCGGG
CATTACCGGATGCCGTAGCGACAGTCCCGGTAGAGTCGACTGTTAGTCGACTATCGCGCG
CAGCGCGGGTTTTTCGGGTGACCGCCGAGAGCAGTCGACCAACAGTCGACTCTACCCCGT
CGGTGTTTTCGTTGGTATTTCCGCGATCAGCGGCGCACGTAGTGCACGAAGCGGAACGCG
TAGGCGTGCCGTTCGTCGGCAGGGTGCGGCTCGCTGCTCACTTCCTGCCAGTCCTGCACG
TCCACTTCGGGGAAATGGGTATCGGCGGGGACTTCGGCATCGACCCAGGTCAGGTACAGG
TCACTGGCCTGGTCCAGCAACTGGTGGAAGATCTCGCCGCCGCCGATGATGCACAGCTCG
CTGGCGCCCTCGCCTTCGGCAATCGCCTTCGCCTCGTCCAGCGACGCCACCGCACGCATG
CCCTCGAACGGCACCTGGCCGCTGCGGGTCAGTACGAGGTTGGTCCGCCCCGGCAGCACG
CGGCCGATCGACTCGGCCGTCTTGCGCCCCATCAGGATCGGCTTGCCCAGGGTGAGCGCC
TTGAAGTGCTTGAAGTCATCCGGCAGATGCCAGGGCATGGCATTGCCCTGGCCGATGCCA
CGGTTGCGGTCCAGCGCCACGATCATCGACAGCTTCAGGGCGCTCATACCGCCACCGGCG
CCTTGATCGCCGGGTGCGGGTCGTAGCCATCGATGCGGATGTCGTCGAACTGGAAGCCGA
ACAGGTCGGTCACCTCCGGGTTCAACCACAGCTTCGGCAGCGCGCGCGGTTCACGCGACA
GCTGCTCGCGGGCCTGCTCGAAATGGTTCGAATACAGGTGCGCGTCACCCAGCGTATGCA
CGAAGTCGCCCACGCCCAGGCCGGTGGCCTGCGCCACCATGTGGGTCAGCAGCGCGTAGC
TGGCGATGTTGAACGGAACGCCAAGGAAGATGTCACCGCTGCGCTGGTACAGCTGGCAGC
TGAGCTTGCCGTCCACCACGTAGAACTGGAACAGGTTATGGCATGGCATCAACGCCATCT
GCGAAAGCTCGCCCACATTCCAGGCACTGACCACCAGCCGGCGCGAATCGGGGTTGCGCT
TGATCTCGTCCACAAGCCACTGCATCTGGTCGATCTGGCGGCCGTCGGCGGTGGCCCAGC
TGCGCCACTGCTTGCCGTAGACCGGGCCGAGGTCGCCGTTCTCGTCGGCCCACTCGTCCC
AGATGCGCACCTGGTTGTCCTTCAGGTAGCCGATGTTGGTGTCGCCCTTCAGGAACCACA
GCAGCTCGTGGATGATCGAGCGCAGGTGCAGTTTCTTGGTGGTGACCAGCGGGAAGCCTT
CGTTGAGGTCGAAGCGCATCTGCCAGCCGAACACGCTGCGGGTGCCGGTACCGGTGCGAT
CACTCTTCTCGGCGCCGTGCTCGAGCACGTGCGCCAGCAGGTCCAGGTAGGGCTTCATGC
CTTGCCCTCGGCAGCCACCGGCAACTGCGGCTGCAGTACCGGCGCGCGGCGCGACATCAC
CAGCAGCACCAGGCCGAAGGCGATCAGCGGCAGGCTGAGGATCTGGCCACGGGTCAGCCA
GTCGAAGGCCACGTAGACGCCGTTGTCCGGCATGCGCACGAACTCCACCGCGAAGCGGAA
CAGGCCGTACATCAACGCGAACAGGCCACCCACCAGGTAGCGGTGGCGCGGCTTGGCCGA
CACCGCCCACAGCACCACGAACATCACCAGGCCTTCCAGGAACGCTTCATACAGCTGCGA
CGGATGGCGGGCGTACGGGTTCAATGCGCCGGTGGCGAACTGCGCCTGCAGCGTCGCGTG
GTCGAGCTGGTTCAGCGGGGCCGGCAGGCCGGACGGGAACACCACGCCCCAGGTCCCGTC
GGTGTACTTGCCCCACAGCTCGGCGCCGATGAAGTTGCCGATGCGGCCGAAGCCCAGGCC
CAGTGGCACCAGCGGCGCCATGAAATCCATGGTGTCGAAGAAATGCAGCTTGTGCTTGCG
CGACCACCACCAGCAGGCGCCCAGCACGCCCAGCAGGCCACCGTGGAAGCTCATGCCGCC
GTCCCACACCTTGAACAGCAGCAGCGGGTTGTGCAGGAAATCGCCCAGCGCGTAGAACAG
CATGTAGCCGATGCGCCCGCCCAGCACCACGCCGAGCATGGCATAGAACAGCAGGTCGGA
GAAGCCGTTGGCATCGACGCCCGGCAGGCGCCCCGCGGCAATGCGCGTGCGGCCCAGCAG
CCACGCCGCGGTGAAGCCGAGCAGGTACATGATGCCGTACCAGTGCACCTTGATCGGCCC
CAGCGAAAGGGCGATGGGGTCGATGTCGTGGAAATAGATCATGGAAAACGCCTGGCGGGA
GTACGGGTATTTTAGCGTCCCTGCCCCGCCCGGGGCCGGGGCGGGCGGAGGACCACGCCG
CAGATCAGGGTTCAGTCCAGGATCTGCGGCGCGTCAGGCAACGCGTCATGCTCGGACCGC
GTGGCGGCCGGAAAGTGCCCTTCGATCAGGCTGGAGACCTCGTCGATGGCATCCTGCAAT
GCCTCGACCGGATGGGCCCCGCGCAGGCCCTCGCGCAGGTGGGTGCAGACCCGCTGCCAC
TGCGCCGGGCTGACCCGGCCGTGCAGGCCACGGTCGGCAACGATCTCGATCGCGTGATCG
GCCAGCAGCAGGTAGATCAGTACGCCGTTGTTGTGGGCGGTATCCCAGGTTCGCAGGCGC
GCAAAGGCATGCTCGGCGGCCTGGCGCGGGGTCACCCTGTGCCACAGCGCCCCCAGCGGC
AGGTCCGCTTCCACCGCGAACATCACCTGCCCGCCGTGGCGCTGCTCACCGGCCGCGATG
GCCTCGGTGATCGCCTGCAATGTGGCCGGCGGGAAGGCACGCCGCACCGAGGGCGAGAAT
ACATGGCGGAACAGACGTTGGATCATCACCAGCCTCCCGAAGCGCCACCGCCACCGGAAC
GGCCGCCGCCACCGCCCCAGCCACCACCACCACCGAATCCACCGCCCCCGCCGAAACCGC
CTCCGCCACCCCAGCCGCCACCGCCCCAACCGCCACCGCCGGCAAAGCGACCCGGGTGGC
CGGACAGCATCGCCACGATCAGGCCGACCACGCCGGCCAGGCCACTGGCCAGCAGCGTGG
AGGTGAACAGGAATGCTGCCAGCGCCGCACCCGCGCCGCCGAGCAGGCCGCGCAGCGGAC
GCGGCACGCGCGAGAAGACCCCGCGCAGGATGCTGCCGGCGAACACGCCGATGAACAGCG
CCAGGAACCAGGTATCGCCACCACCACCGGGCTCGCGCCCGCGATGACCGCTGACCGGTG
CCGGCAGCGGTTCGCCGTCGATCAGCTTGACCAGCACCGCCGTGGCATCGGTGATGCCGC
CGGCATAGTCGCCGCTGCGGAAGCGCGGGACCAGGTATTCCTGGATCACCCGGTTGGCGA
TGGCATCGGGAATGGCGCCTTCAAGGCCGTAGCCCGGCTCGATGCGCACGCGCCGGTCAT
CCTTGGCCACCACCAGCAGCACGCCGTCATCCACGCCCTTGCGGCCGATCTGCCATTGAT
CGAAGACCCGCGTGGTGTACTGCGCGATGTCCTCCGGCTGGGTGGTGGGCACCACCAGCA
CCTGCAGCTGGCTGCCCTTGCGCTGCTGCAGCTCGATCGCCTGCTGCACCAGCGCCTGCT
TCTGCGTGGCGTCCAGCGTGCCGGTGGTATCGACCACCGGCGAGTCCAGCGCAGGAATCG
GCGCCAGCGGCTGTGCCTGCGTTGCCAACGGCAGCCACAGCAGCAGGGCCAGCAGCGCAG
TGGCCAGGCGCATCGGTCAGTGACCCGGCTGCGGCGCCGGCTGCTGCTGCGGCGCGTTGC
CGAAATCGACCGCTGGCGCGTTGGAAATCTGCGCTTCGTTGTCCACCGTGAAGTTCGGCT
TGGTCTTGTAGCCGAAGATCTTGGCGGTGACCACCTGCGGGAACGAACGGATGTAGGTGT
TGTAGTCCTGCACCTGCTGGATGTAGCGGCCGCGCGCAACCGTGATGCGGTTTTCGGTGC
CTTCCAGCTGGGCCTGCAGGTCGCGGAAGTTCTGGTCGGACTTCAGCACCGGGTAGTTCT
CGGTGACCACCAGCAGCCGCGACAGTGCGCTGCCGAGTTCACCCTGGGCCTGCTGGAACT
GCTTGAGCGAGGCTTCGTCGTCGGCGTTGACGTTGATCTGGCCGACGCGCGAACGGGCGT
TGGTGACTTCGGTCAGCACGCGCTCTTCCTGGCTGGCAAAGCCCTTCACCGTCTGCACCA
GGTTGGGCACCAGATCGGCGCGGCGCTTGTACTGGTTGAGCACTTCGGACCAGCTGGCCT
TGACCGCCTCATCCTTCTGCTGGATGGCGTTGTAGCCGCAGCCGGACAGCAGGGAGGCCA
GCAGCATCAGGGGCAGGACACGGGTGAACAGGCGCATGGCGGAGGTTCCGGGTGGACTGG
GCACCGAGCATGCCACGGTTCGGGTGAAAGACCGGCCATCGGGCGCCGCCCCCTCCGCGG
TGGGTGGCAAGGAAGCGTTATCGGGGTCGGCCGGGAGGGTGGGTTGGCTGGGGGGCGCTG
CAAGTACGTCCATGTAAGCTCGGTCGCCGCATCCATGCGGCTCACGCCCCCAGCCAACCC
ACCCTCCCGGCCACGGACAATTTCCTGCGCACCGCGGGAGGATCAAAAGAAAAAATCAAA
AGCAAAAGCCGGTTCTTCAGGCATTCGTGTCGACCAAGGTCGACACCTACCAGAGCGGAA
CGCCGTTACGACAGATCGCGGGAATCTGTCGAAGGCGGGGTGGGTCCGGTTGAGGGGGCG
TGAGCCGCGTGGATGCGGCGACCGAGCTTACATGGACGTACTTGCAGCGTCCCCCTCAAC
CGGACCCACCCGCCAACCCACGGAATGCAGGCTTTTGCCGTTGACGTTGACGTTGATTCG
GCGGGTGCAGGGCTGCAAGCCCTGCCGGAATCCAACACCCCTCAGCAGGCCTCAGCCACC
GCAGTGCGGGGACGCCCCAGCCACGCCAGCAGCAGGCCCGATGCCGCCAGCAGGCCACCG
GCCACCGGAATCGCGGCATAGCCCAGGCCCGAGCTGATCACCGCACCGCCCAGCGCCGCA
CCCACCGCATTGCCCAGGTTGAACGCACCGACGTTGATCGACGACGCCAGGCCCGGCGCC
TCGCTGGCCGCCTGCATCACCCGGATCTGCAGCGGCGGTACGAGGGCGAAGGTCGCCGCG
CCGAACAGCAGCACACCGAGGGCGGCGGTGGCGTGGCTCATGAAGGCCAGCGGCAGCACG
AACATCAGCACCGCCAGGACGGCCAGCAGGATCCGTGTGGCGCCATCCAGCGACCAGTCG
GCCATGCGCCCACCGATGCCGTTGCCGAGGGTGAAGCCGATACCGATCAGCGCCAGCGAG
ATCGCGATGAAGGTATTGGAGGCGCCGGTCAATTCGGTCAGCACCGGTGCGACGTAGGTA
TAGAGGGTGAACATGGCACCGGCGCCGAGCACGGTGGTGGCCATCGCCAGCAGCACCGGC
GGCTGCAGGATCGCCTTCAGTTCGCGGCGCACGTCCGGGCGCGGCCCCGGTGCAGATGCC
GGCAGCGCGAAGCCCAGCGCGGTGATTGCGATCAGGCCCAGCGCCGCAGTACCGGCAAAG
GACAGGCGCCAGCCCAGCTGCTGGCCGACCCAGGTCGCCAGCGGCACGCCGCCGATGTTG
GCGATGGTCAGGCCCATGAACATGGTGGCCACGGCGGCAGCCTGCTTTTCCTTCGGCACC
AGGCTGGCGGCGACCACCGCACCGATGCCGAAGAAGGCGCCGTGGTTGAGGCTGGTGACC
AGGCGCGACAGCAGCAGCAGCCCGTAGTTCGGCGCCAGCGCGGACAGCAGGTTGCCGACC
ACGAAGATGGACATCAGCAGCATCAGCGCGGTGCGCTTGCCGAAACGGCCCATCAGCAGG
GTCATCACCGGCGCGCCCAGCATCACGCCCACGGCGTAGGCGGTGATCAGCATGCCGGCG
GTGGGGATGCCAACCCCCACGCCGTCGGCGATGACCGGCAACAGGCCCATCGGGGCAAAT
TCGGTGGTTCCAATGGCGAAGGCGCCAACGGCAAGCGCCAGCAAGGCGGCTCTGGAATTC
ATGGGGGGTTTCCTGGGGGGCGGGAATCGGGAGTGCGTAGCCTGCGCGCTTTGCTGCGCC
GGATTAAGCCTCGGCCCGGGAAAACACTGTTGATCCTGATTCACAAGTGGAGGCCGGAAC
GCCGCCGCAAGTGCAAAAACCGCAGCGCCGTTCGTTGTAGAGCCGCGCCCACAACGCAGA
ACCCCCGGCCAGGCCGGGGGTTCTGGGACACACGTGCCAATGGCGCGCTTACCAGTTGCC
GGCGCCCGGCACGTTGTGTTCGCGGGCGCGGCGGCGCATCAGCAGGTTCAGCCACTCCAC
CAGCACCGAGAAGCCCATCGCGGCGTAGATGTAGGGCTTGGGCACGTGCACGTCCAGGCC
GTCCAGGATCAGCACCGCACCGATCATCAGGATGAAGGCCAGGGCCAGCATCTTCACGGT
CGGGTTGGCGTCGATGAAGCGGCCCAGCGGGTTGGCGGCCAGCAGCATCACCAGCACCGA
CAGCAGGATGGCCGCCACCATCACCGGGATGTGGTCGGCGATGCCGACGGCGGTGATCAC
CGAGTCAAGCGAGAACACGATGTCGATCACCGCGATCTGGGCGATCACGTAGCCGAACAC
GGCCGAGGCCTTGGTGGTGCTGGGGTCTTCGTCCTCGCCACCGCTGATCAGTTCCTTGAT
CTCCATGCAGCCCTTGATGATCAGGAACAGGCCACCAACGATCAGTACCAGGTCGCGGAT
GGAAATGCCCATGCCGGCCACGGTGAACAGGTTGGCCGCCATGTGCGCCAGGTAGGCCAG
CGAGACCAGCAGGCCGATGCGGGTGATGCAGGCCACCGCGATGCCCAGCTTGCGTGCGAA
CGGACGACGCTCTTCCGGCAGCTTGCTGACCGCGATGGAAATGAACACCAGGTTGTCGAT
GCCGAGCACGATTTCCAGCGCGCTGAGCGTGAACAGGGTCACCCAGGCATTGGGGTCGGC
GAGGAACTCAAAGGACATGGAAACTCTTCAAGGCAGTGGGGGAATGGGGTTTCAGCCGTA
GCTGCCGGCCAGCGCGTGCGGAACCACGACCAGCGCCCAGCACAGCAGCACGTTCATCAT
CAGCACGAACACCGCTGCCGAGCCCATGTCCTTGGCGCGGCCAGCCAGCTCGTGGATCTC
GCTGCCGTAGCGTTCGATCACCGCTTCGATGGCCGAGTTGGCAAGCTCCATCGCCAGCAC
CAGCAGCATCGAGCCGATCAGCAGCGCGCGTTCGACCGGGGTCTGGCCCAGCCAGATCGC
GACCGGAGTCAGCATCACCAGCAGGTATACCTCCAGCCGGAACGAGGACTCGTGCAGCCA
GGCGGCGCGCAGGCCCTGCCAGGACCAGCGGGCGGCCTGGAAGATGCGGCGCGGGCCGCG
GGGCATGTGGCCGAACTGATCAGCCACGGGTGGAACATCCAGCAACAGGGGCGCGGCGCA
GCGACCGCTCAGACGCACGGCAGGAAATCATGGGTGCACAGGAATAGGCAGATGGCCGCC
ATTTTGCCACAAGGCCGCCAACCGCACCCCGCACCGGCCCGCTGAACGGCCTGCCAGGGG
CAAGCACCGGGCTGGGCCGTGCTTCTATGATGGAGCTCCCCTTGCCTGCTGGAGCGCCTG
ATGTCCCGTCGCCGTACCTGCCTGCTGATGCTGGGCCTGCTGACTGCCGCACCGCTTGCC
CAGGCCCTGAGCCCGGCCAGGCCGCCGCAGGTGCCCGAACAGGTCTCCAATGTGGCCTGG
GCCGGCGACATGGCCCGCTTCGCCAGCGCCGACCAGGCCAACCCGCCGCCCCGTGGTGGC
ATCGAGTTCATCGGCAGCTCCTCGATCCGCTTCTGGGAGAGCCTGGCCACCGACTTCCCC
GGCCAGCCGGTGTTCAACCGCGGCTTCGGCGGTTCGGAAGTGCGCGACAGCACCTGGTAT
GCCGGCCAGATCGTGGTGCCGTATGCGCCGTGCAAGGTGTTCTTCTACGCCGGTGACAAC
GACCTCAACAGCGGCCGCAGCGCCATGCAGGTGCGAGATGACGTGGTCGCCTTCGTGCAG
CGCGTGCACCGCGACCTGCCGAAGACCAGGGTCGAGTACCTGTCGATCAAGCCGAGCCCG
TCGCGTGCGCACCTGCTGCCGGCGATCAACGAAGCCAACGCGCTGATCAAGGCTGCGCTG
GCCAGGCTGCCCAACACCGGCTTCACCGACATCTACACGCCGATGCTCGGCGCCGATGGA
CAGCCGGACGCGACGCTGTTCCGCGAGGACATGCTGCACATGACCCCGGCCGGCTATGCG
ATCTGGACCAAGGCGCTGGCGCCGAAGGTCAACTGCAACTGAGGCACTGTGGACGTCGGG
CATGGCCCGGCGCTACCGCACCCCATCCACGCATGGCCTGGATCTACCGACATTTCAGCG
GGATGGGGTCAGAGCCGGTTGCGCCGCAACGGGATCCGACCCCGGCAGGTCGCCACGTTA
CCGGAAGACCACCGTGGCTTCGGTGCCCTTGCCCGGCTGGCTGGCCAGGCTGACCTTCCA
GCCGAAGCGGTCGCACAGCCGGCGCACGATCGACAGGCCCAGGCCGGTGCCCTGCGGGCG
GCTCGGCTCGGCGCGGTAGAAGGGTTCAAACGCGCGCGACAGCGCCTCGGCGGACATGCC
GATGCCGGTGTCGCGCACCACCACCCGGTCATTGAGCACGTGCACGTCGATACGCCCTTC
GTCGGTGTAGCTGCAGGCGTTGCGCACCAGGTTGCTGACCACCACCTGCAGCACCCGCGG
CGGCGCGTGCAGCTGCACCGGGCCTTCGCTGTGCAGGTGCACTGACACCAGACGCGTACC
CAGCAGTTCGTTGGCGTTGTCCACCTCGTAGCGGACGATGTCGTTGACGTCGAACAGCTC
GATCTGGGGTTCGACGTCGGCCTCGCGGGCCAGGATCAGGAACGCGTCGATCACCGCTTC
CATGTCACGGCCGGCGCGCTGGATGCGCTGCAGGCTGCGGCGCAGGCGCGGCTGCAGGGT
TTCATCGCCCAGGGCCATGTCGCTGGCCACGCGGATGACGGTCAACGGCGTGCGCAGCTC
GTGGCTCGCATCGCGGGTGAAATTGCGCTCGCGCGCCACATGCGCGCTGACCCGGTTGGC
CAGCGAATGCAGCGCGGCCGCCAGCTGCCGGGTCTCGCCCTGCATGTCCGCGGGCAGCTT
GTTCGGTTCCAGGTCGGCCGCCTCCGGGTGACCCGGGTCCCAGCGCGAGACGCGCCGTGC
CAGCCAGTTCACCGGCGACACCAGGCGCTTGGAGGCCCGGTAGGTGACCCAGCTGGCGCC
ATACACCGCCAACAGGGTCAGCAGCACCGGCACGATGCCGAACCAGAACGCCAGCATCTC
CGCACGCGAACGCAGGAACACCAGGTACAGGCGGCCGGCCGGACGCACATCGACCAGTAC
CAGCTGGTCATCCTTGGGCAGCTCGTGGAAACCGGGTTCCAGGTTGCGCAGGTTGGCCGG
CAACGACAGCGCCGACTGCCCGCTTTCCAGCAGGTAGCCGCGGATGTTCTGTGTGTTGGG
CGGTGGCTGCACCGGCGAGGCCTCGTGCAGCGTCCAGTAATAGGCCGCTTCCTCGCGCAG
GGCGGCGCCGACCAGGCTGTGCTTGATCACCAGCGAAACCAGCCAGGCACCGAGCAGGAT
GCCCAGGCTGGCCAGGACTGCCTGCAGGATGAAGGCGATACGGATCTTGCGCGGCAGGCC
GTGCGGCATTGCGGGGTCCCGGTCAGAGCGCTGCGATTATAGGCAGCGCGCTGCGCCGTA
GTCGTGCACGGAGGATGACCGGCGGCAGTGCCGGCCGGTCATCCGTGCCCGGTGCGGGGG
TCGTTGCCCGGCCGGGCCTGATGCTGCACCGGCCTGGCCCCGATCAGGCCATCGGCTGGG
CGATATCGGCAATGCGGTAACCGGCGCTCTGCACGGTGTGCAGCAGCGGACGGTCGAACG
GCTTGTCGATGATCTTGCGCAGGTTGTACAGATGGCTGCGCAGGGTGTCCGAATCCGGCA
GGCCATTGCCCCAGATCTCGCGTTCGATCTCCTGGCGGGTGACCACGCGCGGCGATTCGC
GCATCAGGATGGTCAGCAGGCGCAGGCCGATCGGCGACAGCTGCAGTTCGGTACCGGCAC
GGGTGGCCCGCATGCTGACCGGATCGAGCACCAGGTCGGCGACCTTCAGCACTTCCGAAC
CCACCTGGCGGCGTTCGCGGCGGATCAGCGCGCGCAGGCGGGCTTCCAGCTCCTGGATCG
CGAACGGCTTGGTCAGGTAGTCATCGGCGCCGAAACCGAGGCCGGTGAGCTTGTCGTCCA
GCGTGTCGCGTGCCGTGAGCATCAGCACCGGGGTGGACTTGCGCGCATCGTTGCGCAGGC
GACGGCATACTTCGATGCCATCCAGGCGCGGCAACATGAGGTCGAGCACCACGACGTCAT
AGCTGTTCTCCGCCGCAAGGCGGTAGCCATCCAGGCCGTCCTGTGCATAGTCGACTTCGA
AGCCGCGACCTTCCAGGTATTCCCCGATCATCTCGGAGATGTTGCGGTTGTCTTCGACCA
CCAGCACCAAGCCGGAGGTCTCCTTCGTCTGACGCATGTGATTCCCTCTAACTTCAGCTT
TGTGAAACATGCCGGATCGACGGTGGACGCGATGTGAAGTTCCGTCAAGAGGGTTGTAAA
TCGTTCAGAGCAGGGGCCGCAGGAGTGGCCAGACGTTGTCCAGCACCCTCGATTGCGCCT
GCGCCGTGGGGTGCAGGCCATCGGCCTGCATCATGCCCGGCTGCAGGGCCACGCCCTCCA
GCAGGAACGGCAGCAGCGGCACCTTGTACTGCGTGGCCAGCGCCTTGTAGGCCGCCGCCA
GGCGCTGGCGGTAAGCGGGCCCATAGTTGGGCGGCACGTCGATGCCCAGCAGCAGCACCC
TGGCGCCGGCCTTCTGGCTGGCCTGTACCATCTTTTCCAGGTTGCCCTGCACCTGTGCCG
GGGTCAGCCCGCGCAGCGCGTCGTTGCCGCCCAGCGCGATCACCACCACCGTCGGCTTTT
CCTTCGCCAACAGGCCCGGCAGGCGGGTCAGCGCGCCGGCCGTGGTTTCCCCGCTCATGC
TGGCATTGACGATGCGCGCCGGTGTTTTCGACTGTTGCCTGACCCGCTGCTGCAACAGGC
TGACCCAGCCGGCGTCGGCAGGGATATTGTGGGCAGCACTGAGGCTGTCGCCGAGCACCA
GCACCGTGCCTGCCGGGTCTTTGGCTCCGGCCAGCCCGGGCAGCAGCAATCCCAGCAGCA
GCACCATCATCGCGCCGGCTCGCCGGCTCCATCCCGTCTTGCGCATTGGAGTCTCCTCAT
CGACAGCCTGTCCCCCCGCAGCACGCCCGTCGCCATCGCCGTCGACCAGGTCGGCAAGTC
CGTGCAGGGCCCGGAGGGTGAAGTCCACATACTGGACAACATCACCCTGACCGTCCATGA
AGGCACCAGTGTGGCCATCGTCGGCGCTTCGGGGTCCGGCAAGACCACCCTGCTCGGCCT
GCTGGCCGGACTGGACCTGCCCAGCCGCGGCCACGTCGCGCTGGCGGGCCAGAACCTGGG
CGACCTGGATGAAGAAGCACGGGCCCAGCTGCGCGCGCGTGCGGTCGGCTTCGTGTTCCA
GAGCTTCCACCTGCTGCCGGCGCTGACTGCCGCCGAGAATGTCGCGCTGCCGTTGGAACT
GGCCGGACGCGAGGACCGCGCGCGGGTGGACGAGGTGCTGGCGCAGGTCGGCCTGGCCCA
TCGCGCCCGCCACTACCCGCGCCAGCTGTCCGGCGGCGAGCAGCAGCGCGTGGCGCTGGC
ACGTGCCTTCGTCACCCGCCCGCGCATCCTGTTCGCCGACGAACCGACCGGCTCGCTGGA
CCACGCCACCGGCCAGCACATCAGCGACCTGCTGTTCGAACTCAACGCCGGCAGCGGCAC
CACCCTGGTCCTGGTCACCCACGACCTGCGCCTGGCCCAGCGTTGCCAGTACATCCACCG
CATCGATGACGGCCGCCTGCTGCCGGTCGAGCGTGGGGCACAGGCATGAACGTGCTGCGC
CACGCGTGGCGCGCGCTGCGCCGCGAGGCGCTGGCCGGCGACCTGCTGACCGTGTTCGCC
GCGCTGGTGCTGGGCGTGGCGGTGATGACTGCGGTGGGCACGCTGGTGAACCGGGTCAAC
CTGGCGCTGACCGGCAGCGCGGCGGAAATGCTCGGCGGCGACCTCGGCATCGCCGGGCGC
GATGATCCGCCGCAGGCATTCGCCGACGAGGCGCAACAGCGCGGCCTGGCGCATACCCGC
ATCGCCAGCTTCGGCAGCGTGCTGTTCAACGGCGATGCCAGCCAGATGGCCAGCATCAAG
GCGGTACAGGCAGGTTATCCACTGCGCGGCACGCTGCGGGTCCGGGCCACGCCCGGCGGT
GCGTTGATCGCCGATGCCGGCATGCCGCCCAAGGGCCAGGCCTATGCCGACCCACGCCTG
CTGCAGGGGTTGGGGCTGAAGGCCGGCGATGACCTCGAGTTCGGCGCCGGCACGCTGCGC
ATCGCCGGCATCATCGAGGCCGAGCCGGACAGCGGTGGCGACCTGCTGACACTCTCGCCC
ACCCTGCTGGTCAACCGCGCTGATGTGGAGGGCACGGGCCTGCTCGGCCCGGGCAGCCGT
ATCAACTACCGGCTGATGTTCGCCGGCGCAGCGGAGCCGATCGCGGCGCTGCGCCAGTGG
CTGCTGCCGCAGGTGAAAGGCCTGCGCCTGCTGAGCGTGGACGACACCCAGCGTGGCGTG
CGCCAGGCATTCGATCTGGCCGGGCGCTTCCTCGGCCTGAGCGCGCTGCTGGCGGTACTG
CTGGCCGGTGTGGCCACCGCGCTGGCGGCCAACCGCTTCGCCCTGCGTCGCATCGACCAG
GTGGCGATCCTGCGCTGCCTGGGCGCACGCCAGCGCGACATCCTGCTGGGCCTGGCGCTG
CAGCTGCTGATGCTGGCGGTGCCAGCCTGTGCGCTCGGCATCGGCCTGGGCATGGCCGCG
CAGGAAGGCCTGGTGCAGGTGCTGGGCAGCCTGGTGCCGCAGCGCCTGCCGCTGCCGGAA
GCGATGCCGGCGCTGACCGGTGCCGGCATCGGCCTGCTGCTGCTGTTCGGCTTCGGCCTG
CCACCGCTGCTGCGCCTGCGCGGGGTGCCGCCGATGCGGGTGCTCAACCGTTCCTTCGCC
GCCCTGCCGCCGGCGTCGCTGCTGGCCTATGTGGCGGCGCTGGCGGCCAGCCTGCTGCTG
GCGGTGCAGGTCACCGGCGATCTGAAACTGGCGCTGTGGGTGCTGGGCGGCCTGGCCGCG
CTGGCGCTGGCGGCCGGTGCGGTCGGCTTCGTGCTGCTGCAGCTGCTGCGCGGCCTGCAG
CACCGCCTGCATGGCAACTGGCGGTTGGGCCTGGCCGCGCTGACCCGGCGCCGGCTGCTG
GCGGTGATGCAGCTGGTGGGGCTGTCGCTGTCGCTGTGCGCGTTGTTGCTGCTGGCGGTG
ACCGGACCCGGCCTGCTGCAGCAGTGGCGCGAGCGCCTGCCTGCGGATACGCCGAACTAC
TTCCTGATCAACATCCAGCCCGAACAACGCGACGGTGTGCTGGCCGCATTGCGTGGACTG
CGCGCCGGCGACGCCAGTATCGAGCCGATGGCGACCGGCCGCCTGATCGCGATCAACGGC
AAGCCGCCGCTGCGCGTGGACCAGGCCGCCGCCGAGGGGAACGGCGCGAACAACGGCCCG
CGCGAGGACGACGACGAGTACCGGCCGCTGAACTTCAGCTGGCGCAGCAGCTTCCCACCC
GCCAATGCGCTGCTGGAGGGCCGCTTCTGGCAGGCCGGCAGCACCGCGGCGGAAGCCTCG
GTGGAAACCGGCTGGGCGCGGCGCTACGGCGCGCACCTGGGTGATCGCATTACGATTTCC
GTAGGCGAGCAGCAGCGCGAGTTCACCGTCACCAGCATCCGCAAGGCGGACTGGAACACA
TTCCGCCCGAATTTCTTCGTGCTGTTGAACCCCAATGCGGTGGGCGATACCCCGCACAAC
CTGCTGTCGGCCTTCCATCTGCCGTCCGGCAACGCGGCCGGGCTGGGCGAGCTGGTGCGC
GCGCAGCCGAACCTGTCGCTGCTGGACGTGGACGCGGTGATCTCGCAGGTGCGCGATGTG
ATGGAGCGCGTGGCGCAGGCAGTGCAGCTGGTGATGGTGTTCAGCCTGCTGGCCGGCGTG
CTGGTGCTGCTGGCGGCGCTGCAGGCCACCGCCGGCGAGCGCCGCTACGACAGCGCGGTG
CTGCGCACGCTGGGCGCGACCCGGCGCCAGCTGCGCGGCGCGGTGCTGGTGGAGTTCGGC
GCGCTGGGCACGCTGGCGGCGTTGCTGGCGGTGGGCGCGGCCGCAGCGATCGGCGTGGCG
GTGTCGCAGAAGGTGTTCGAGCTGCCCTTGCTGCCGCCGTGGCCGGGCCTGCTGATCGGC
GGCGTGGTCGGCATCGGCTTGAGCCTGCTGGCGGGCTGGTGGGGTACGCGGGCGATCCTG
CATACGCCGCCGGCATTGGCGCTGCGCGAGGCCTGAATCGGTTGCGCCTCCGGATGGCGT
GCCGAGCAAGCCCGGCCCCCACCGGCAGCCGGTGAATGCGGTGCCGGGTACCCCCGGCAC
CTCTCTCCATCGCGGCGATCAGCCTTCCTTCGGCGCCTTTTCCACGTACTTGGCGAACAC
CTCGTCGATCTGCTTGTCCTTCACCTTTTTGCCGGACTGGATCGCTTCGGCCTGGGTGAA
CAGCGGAATGATCATCGCCATGCCATCGATCTTGGTCTTCAGGTGCACGCCCGGGGCCTG
GCCGAGAAAGCCGTCCCAACGCTGGCGCACCTTGGCCCAGTAGCCGGCAGTGGCCTTCCA
GTAGTCACGCGCCGGGGTGAAGTCGACCTCGGTGGTCTTCACGTAGTCGTTGAAGCCGAA
CTCGCGTGCGATCTCCACCTGGCTGCCGTCGGCGTTGCGCTGCACCTTGGTGTTGAACTG
CTCGTGGGTCCAGCCATTGGGCGTGAGCGTGTGGCGGTTGACGACGGCCAGCGCGTTGTA
GTCGCTGCGCTTGGTGTACTCACGGCGCGGCAACGGGCGCCAGCTGAGGTCGCTGGTCCA
GCTCGGCACGTTGTTGGTGTAGGTCCATTTGCCGGTGCCGCAGTAGCGCGGTGCGTCGCT
CACTTCGTACACGCACTGGGTCCAGGCGCCCTGGTTCACCGCTGCGGGAATGCGGCGTAC
CTGCCAGGTCTGGTCGGCGCTGAACTCGAATCGGTTCGGTGCTTCGTAGACCCAGTCCTG
GCGCCAGTGCTTGGTGATGTGGCCGCTCTTCTCGTCCAGCAGCAGGTGCTGCAGCACGAT
GCGCTTCGGCGTGTCCTCGACCACGATCACCAGTTCGTTGCCGCCGCTGCGCATCGCCGG
GGCGCGCTCGTAGCCGGGCTTCAGCAGCACGGTCTCGTCGAATGCGAAATCGACGGTGTA
CTCGCCCTGCATGGCAAGGATGCTGTCGTGGTCGCGGGCGATGCCGGAGGGCTGCGCGCT
GGCCACGCCGCTGGTGGCGAGCAGCAGCAGGACGCTGGCTGTCTGGAGCTTCATCGGGGT
CTTCCTTCGGGGTTGCAGATGCAGTGAGAGGCCGTCCGTGGCCGACAGGCGTTCCATCGG
GAAAGGGTTACAGCCGGATCAGCGGCAGGTCGCCGGGAACCCGCGGCGCCGAGCGACGTG
CAGCATCGGCGCAGCAGCAATCGTCGATCGCCAGCTCGCCTTCGGCACCTTCCAGCCGCG
CGATGCGACGCGCGGTGGCTGCGCCCAGCGAGGACAACGTCGACAGGCTTGCAGCCAGGG
TGCGGCCGTCGTCGGCGGCATGCAGGCGCAGCGCGCACAGTCGCCAGCGCTGGCCACCGA
GATGGCCGGCCAGGCGCCGCCACAGGCGTTCGCCGACACTGCCCTCGCTGTCATGCTCCG
GGCCCGGCGGCAGCGCCGCGACCAGCCGGTCCCAGGCCAGGAAATCGCTGTCGGGCAACA
GGTACAGCCGCCACACGCAGCGGCCGCGGGCATCGAGGAAGCACAGGCTTTCGCGCACGC
CCTCGCTGTCCACGCCCTGGCAGGCATGCACGCGTACTGCCTGGCGCCAGCCACCGAGCT
CGTTGCCGTCGGCGCGGTACAGGCACAACACGGTGCCGAGCGTGGCCAGCTGTGCCGGCG
TCGGCCAGGCCGCGCTGCCCTGCGCGGCGATGGCGTCGTTCCTGCGTGCGGACAAGGCTC
GGCTCATGAGGTCACCAGGAAACGGCAAGGCTGGCGGAGAGGGTGCGGCCCGGGTTGGTA
TAGCGGTCCAGCACGCGGCTGCCCGGCGACAGCGTCGAACCCACGTTGGACCAGTCGATG
TAACGCTTGTCGCCCAGGTTGAACACGCCGACGTTGAAGGTGGCGCCCGGGGCGAAGTTC
CAGTGCGCCATCAGGTCGGCCACGCCGTAGCCGGCCGGGCGGTACACCGTGGCGGCGGTG
ACGCGGTCCTTGCGCTTGACGAAGGTACCGGCCAGTTCGACGCCCCAGGTGTCGGTGTCG
TACATCAGGCCGACGGTGCCACGCAGCGGGTCGACCGAATCCAGCGGGGTGTCTTCGGTC
CTGTTGTCGCCGCGCGACCAGGCCACCGAGCTGCGCAGCGCCCAGCCCTGCAGCGCCGGG
CTGATCTGGCCGAAGTCGACGCCGGCCTTCATTTCGGCACCATAGATGCGCGCATCCGCG
ATGTTGCGCGACTGGAACACCATCAGGCCCTGGGCGTTGGTGCCGACCAGCGACTGCGAC
TCGATGAAGTCCTTGTACTCGTTGTAGTAGCCGCTGAGGCTGACGTAGGCCGCTGGCGAC
AGGAAGCGCAGGCCCAGCTCCATGCCGTCACTGGTTTCCGGCTTCAGGTCCGGATTGGGA
ATGGCGGTGTAACCGAAGGCGAAGTTGGTGAAGCCCAGGTTGACGTCGTTGTACGGCGGC
GAGCGGAAGCCATGCGAATAGCCGGCAAACAGCGACCATTCGTCGGTGAAGCGATAGACC
ATGCCCAGCTTCGGCGAGACGCTGGTCTTGGTCAGCCTGGCCACCGCAACGCCGGGATTG
TCGTCGGCGAAGATGCTGTCCACCTCCGGCTTCAGCTCGTAGCGGTCCACGCGCACGCCC
GGCACCAGCGACAGCTTGCCGTTGGCCATGCGCATTTCGTCCTGTGCGTACAGGCCCAGC
TCGGTGGTCTTGCTGATCGGGAAATCGCGCACCGGGAAGGCGTCGGGCAGGATGGTGGTG
CTGGTCTGGCCATTGGCCAGCACCTGGTAACCGTCGCGCTTCTGGCGGATCTCGGTATGC
GCGCCCTCGAAACCGTAGGTCAGCGCGTGTTCGACGCTGCCGGTGCTGAACGCCTTGTTG
AACTGCGCCTGCAGGCCGTAGACGCGCTGGTCGAAGTTGAACTCGCGGTGGCGGCGGCTG
CGGTTGGCGCGGTCCTCGTCGGTGATCTGGGTGGTTTCGCTGTGCTGGGTATACAGCTGC
CAATGCAGGCTGTCGGCGAAGCCCTTGTCCAGCGCATCCATTTCATGGGCGAACGACACG
CGGGTGCGGTTCTGCGTATCGCGCGCCTTCATGCCGGTGGTCGTGGTGCGGTCGATCGAG
GACAGCACGTTGGTATCGGTGTTGTCTTCGTTGCCTTCCACGGTCAGGCGGAAGCGCTGG
GCCTCGCTCGGCGCATAGACCAGCTTGGCCAGGCCACTGCGACCATCGCGGTCCTGCGGG
TTGGGCGCGGTGCGGGTATTGTCGAGGCTGCGTACATCACCCTTGTTGCCGGTTTCCTGG
CCCTGGCGATGGTTGATGTTGACCATGCCGCTCCAGTGTTCGCCGCCGAACGCGCTGGTC
ACGCCGCCGAGCAGGCCCTTCCACTCACCGTCGTAGCCGAACTTCAGGCCGACGTAGCTG
TCCTTGCCATCCTTGAGGTAGTCGGCAGGATCCTTGGTGACGAAGGCGACCACACCCCCG
AGCGCGTCGGACCCATACAGCGAGCTGGCCGGGCCGCGCACGATCTCCACGCGCTTGAGC
GTATCCAGATCGGTGAAGTTGCGGTTGGCGTTGGAGAACGAGCCGATGTTGAAGCTGGTG
GGCATGGCGATGCCGTCGGTCTGCACGCGCACGCGGTTGCCGTCCAGGCCACGGATGCGG
ATGCTGCCAAGGCCGAAGCGCGCGGCGCTGCGGCTGACCGACAGGCCCGGCTCGTAGCGC
AGCAGATCCTTGATGTCCTGCACCAGGTGCCGGTCCATCTGCTCGCGGTCGATGACGTCC
ACGGTGGCCGCCACATCGCTCACCGCCCGCTCGGTGCGGGTGGCGGTGACCTGCACACGG
TCGAATTCGCGCGCATCGGGCGCGGCGGTGGCCGCGGCAGCAGCATGGGCGGACAGCGGC
AGGGCCATCCAGACGGCAAGGCAAAGGGCGGTAGGGCGGGTCATCGGGTTCGTTCGGTCA
GGCAGGGGAACCCCCGGTTACCGGCACACCCGGAGGGTGCACGCGGTAGACCGAGGGGGA
GAGAGCGGGAGCGGACCGATCGCCCACCCTGCCGGCGCGGCCGGCAGGAGGGAGGGGGGC
GGGCGACCAGGCCGCGATTACTTGGTCAGGATCAGCTTGTCGTTGCTGGTGTGCCGCAGG
CGATAGAAGCGGTCGCCGTGCTGGATCAGGATTTCACGACGGCCCTTGAGCAGGGCTTCG
CTGTCGATGACCTCTTCCGGCGGAACGACACGGACCGGACGATCGCGGAGGGTCAGCGTT
TCGGGGCGCAGCAGTACAGGTTGAGCATTCATGAGCATCTGGACTCGTGCGAGGGACGAG
TCAAATGATAATGATTCTCAGTTGACAATCAACAACCATTCTCAATTTGATTGATGAGAT
TAATGATCGAATTCTGAAATTCGATAGACCATGTCAATCGAGTGGCGACGCAGCCGTGTA
GAGTCGACTCTACCGAGGCCCCCGAGGCCCGGTCGGCCCCCGGGTTCAGGCGAAGGCGGC
TTCGATGTCGGCCCAGCCGGCGGCGTCGACCTGCTCCAGCACCTCCAGCGCCTGCAGGTT
CTGCAGCAGCTGGCTGACCCGGCTGGCACCGAGGATCACGCTGGAGACGTTCGGGTTGCG
CAGGCACCAGGCGATGGCCAGCGTGGCCGGCGCCTGCCCCAGCGCACGCGCCATCTCGCT
GAAGCGGCGCACCTGGGCCAGACGGGCCTCGGCGTCGTCACCCAGCACCAGCGCCTGCAG
CCATTCCATGCCCTCGCGGCCCAGCCGCGCATCGGCCGGAATGCCCTGGTCGTACTTGCC
GCTCAGCAGGCCCGACGCCAGCGGCGAGAAGATGGTGGTGCCCAGGCCGGCACCGGCATA
CAGCGGCGCGTACTCGACCTCGACCCGTTCGCGGTGCAGCAGGTTGTACTGCGGCTGCTC
CATCGACGGGCCCTGCAGGTTGCGCGCCTCGGCGATGTCCAGCGCCTGCTGGATCTGCAC
CGCCGACCACTCCGAGGTCCCCCAGTAGAGGATCTTGCCTTGCCGCACCAGGGTATCCAT
GGCATGCACGGTCTCGGCGACCGGCGCGTCCGGATCCGGGCGATGGCAGTAATAAAGGTC
CAGGTAGTCCACCCGCAGGCGCTTGAGCGCCGCATGGCAAGCGTCGGTCACATGCTTGCG
CGACAGGCCGCGCTGGGTCGGCCGTGGGTCCTTGGCGCTGCCGAAGAACACCTTGCTGGA
GACGCAGATGCCGTCGCGCGGCAGGCGCAGGTCGGCGATCACATCGCCCATCACCTGTTC
GGCGCGGCCGTTGGCATAGCCCTCGGCGTTGTCGAAGAAGTTGACGCCGTGGTCCCAGGC
GGCGGCCACCAGGTTGCGGGCCTCGTCGCGCGGGATCTGGTCACCGAAGGTCACCCAGGC
GCCGAAGGACAGGGCGGAAATCGGCAGGCCGGTGGAGCCCAGGCGACGGTATTGCATGCG
AATCTCCTGCTGCGGGCCCGCATCCGGGCCGGGATCGAGCCCCATTCTACCTGCCGCCGC
CGGCCGCAAGCCCTTGCCGTTGCTGGCCTGATCGGTACCGATAGATGCGCGCACGCTGCT
TTTTCTTGCCCCGGCCCCTGCCCTGCACTAGGCTTCCCGTTTTTCGCGACGCCCCAGGGG
AGTCACTCACATGGTCGAAGGTTTGGGCAGGATCGGCTTCGGCCTGTTCGGGTTGGCGGT
GCTGATCGGCATCACCTGGTTGTTTTCCAACAACAAGCGTGCGGTTGACTGGAAGCTGGT
TGCCACCGGTATCACCCTGCAGATCGCGTTCGCGGCGCTGGTGATCCTGGTGCCGGGCGG
CCGCGACGTGTTCGATGCGCTGGGCAAGGGCTTCGTCAAGGTTCTCAGCTTCGTCAACGA
AGGCTCGGGCTTCATCTTCGGCTCGTTGATGGACACCAAGAACTACGGCTTCATCTTCGC
CTTCCAGGTGCTGCCGACCATCATCTTCTTCTCGGCGCTGATGGGGGTGATGTACCACCT
CAACGTCATGCAGGCGATCGTGCGCGTGATGGCGTGGTCGATCACCAAGGTGATGCGCGT
GTCCGGCGCGGAAACCACCAGCGTCTGCGCCAGCGTCTTCATCGGCCAGACCGAGGCGCC
GCTGACCGTGCGCCCGTACATCGCCAGGATGACCCAGTCCGAGCTGCTGACCATGATGAT
CGGCGGCATGGCCCACATCGCCGGCGGCGTGCTGGCGGCCTATGTGGGCATGCTCGGCGG
TGGCGACCCGGCGCAGCAGGCCTTCTACGCCAAGCACCTGCTGGCAGCGAGCATCATGGC
CGCACCGGCCACCCTGGTCGTGGCCAAGCTGCTGATTCCGGAAACCGGCACCCCGCTGAC
CCGCGGCACGGTGAAGATGGAAGTCGAAAAGACCTCCAGCAACATCATCGACGCGGCCGC
TGCCGGTGCCGGTGACGGCCTGAAGCTGGCGCTGAACATCGGCGCGATGCTGCTGGCCTT
CATCGCCCTGATCGCGCTGCTGAACGCCCCGTTGACCTGGATCGGCGAGGTGACCGGCCT
GGCCGCTGCCATCGGCAAGCCGACCAACCTGTCGACCATCTTCGGTTACGTGCTGGCCCC
GATCGCCTGGGTGATCGGTACCCCGTGGGCTGATGCCACCACCGTCGGTTCGCTGATCGG
CCAGAAGGTCGTGATCAACGAATTCGTCGCCTACACCGAACTGTCGCAGATCGTGAACGG
CCAGGTGGCCGGCGTGAGCCTGTCCGAGGAAGGTCGCCTGATCGCCACCTACGCGCTGTG
CGGCTTTGCCAACTTCAGCTCGATCGCGATCCAGATCGGCGGCATCGGCGGCCTGGCCCC
GGAACGTCGCCACGACCTGGCCAAGTTCGGCCTGCGCGCGGTGTTGGGCGGTACCATTGC
CACCTTCATGACGGCGACCATCGCCGGCGTGCTGACGCACTTCAGTTGAACCCTTGGTTG
AGAAAAGATTCCCTATGAGCAGCAGTGTCGTTGTCGTCGGTTCCTTCAATGTCGATCACG
TGTGGCGGTGTGAGTCGCTGCCGGCACCGGGTGCGACCATTGCCGGCCGCTACAGCACCG
GCCCCGGGGGCAAGGGCTTCAACCAGGCGGTGGCGGCCTGCCGCGCCGGTGCCGACACGC
ACTTCGTGTGCGCGTTGGGCGATGACGCCGGTGGCGCCACCGCGCGTGAACTGGCTGCGC
AGGATGGCTTCGCGCTGATCGCCGAGGCCAGCAGCGAACCAACCGGCACCGCGGGCATCT
ACGTGGACGCGCGTGGCCGCAACACCATCGTGATCGGCCCGGGTGCCAACGCCGCGCTGG
GCACCGATTTCCTGCAACAGCAGCAGGCCCTGCTGACCCGCGCCAAGGTGGTGCTGGTGC
AGCTGGAATCGCCGGTGCAGACCATCGAAGCGGCGCTGGCCACGGCCCGCGAGGCCGGTG
TCACCACCGTGCTCAATACCGCACCGGCCGATGCGCCCTCGACCATCGGCCTGCTCAAGC
TGGCCGATGTGATCACCCCGAACGAAACCGAGTTCGCTGCCCTGCTCGGCCGTCATGTCG
GTGAGCGCGTGGATGCCAACGACGTCGCCGCGCTGGATGGCGCCAGCCTGCACGCGCTGT
GCCGCAAGCTGGTCGGCAACGGCACCGTGGTGGTGACCCTGGGTTCGGTGGGCGTGTTCG
TGTCGCATGCCGACGAGAACCTGCGCGGCGATACCCAGCCGTACTACCGCGTGGGTGCCG
AACAGGTGCAGGCGATCGACACCACCGGTGCCGGTGACGCCTTCAACGGTGCGCTGGCCG
CGTCGCTGGCGCAGGTGGCCGACGCCCCGTTCGCCCGCCACGTGCGCTTCGCCAACCAGT
TCGCCGGCCGTTCGACCGAGAAGGAAGGCGCCGCTGCGGCGATGCCGCGCTTCACCCCGG
CCGACGCTGAAACCAAGTAATTCCACGCCACGCGTGGATGACAAGGCCCGGGTGTGCAGA
CACCCGGGCCTTTCTTTTGCCCATTGCCCAGCCCCTGCGACCGCCTGTCGCATTGCCCAC
ATCCTGCCCCTCGCCCACCATCCGCGCAGCTTCCTCGCACGGGCAGGACATGGACGGATT
CCCCTGGCTGCTGGTCGCGGCCGCCGGCAGTGCCGTGGCGGCGCTGCTGCATATCGGCTG
CATCGCCTTCGGCGCCGCGTGGTACAGGTACTTCGGTGCCGGCCAGCGCGTGGTCCGGTT
GGCGCATGCGGGGCACTGGTGGCCACCGCTGATGACCGCCGGCATCACTGCCGTGCTGGT
GGCCTGGACCCTGTACGCACTGGCCGCCGCGGGCTGGCATTCGCCGCTGCCGGCCAGCCG
CCTGGTCCTGCCCGGCATCGCCGCGCTGCTGTTGCTGCGTGCCGCGATGGGCTTCGGCCT
GGCGCTGTTCCGGCCGGGGTACAACGGCACGCGCTTCTGGGCGGTCAGCTCGCTGGTCTG
CCTGGGCCTGGGGCTGGCCTTCGCTCTGGGTACCCGCCAGGCCTGGCAGAGCCTGGGGTA
GCCGCCCACCATCGCCCGCCCGTGGGGGCGGCGGAAGCAACCGTCAAGCATCTGCTGATG
CCGGTACGGCATGAGGTCGGTGCCGATCGGCCTGAACCGGACCGCGCCCGGCACGGCCGT
ACCGCCGCCCGCGCCCTACAATGGGCGCATGCAGATCGGCCCGTACACCATTGCCCCCAA
CGTCGTGCTGGCACCCATGGCCGGCGTCACCGACAAGCCCTTCCGCCTGCTGTGCAAACG
GCTGGGTGCGGGACTGGCCGCCTCGGAAATGACCATCAGCGACCCGCGCTTCTGGAACAC
GCGAAAGTCGATCCACCGCATGGACCATGAAGGCGAGCCGGCCCCGATCAGCGTGCAGAT
CGCCGGCACCGAGCCGCAGCAGCTGGCCGAGGCCGCGCGCTACAACGTCGACCACGGCGC
GCAGATCATCGACATCAACATGGGCTGCCCGGCCAAGAAGGTGTGCAACGCGTGGGCGGG
CTCGGCGCTGATGCGCGACGAGCAGCTGGTGGCGCGCATCCTCGAAGCCGTGGTCAACGC
AGTGGACGTGCCGGTCACGCTGAAGATCCGCACCGGTTGGGACTGCGACCATCGCAATGG
CCCGGTGATCGCCCGCATCGCCGAGGCCAGCGGCATCGCCGCACTGGCCGTGCATGGCCG
CACCCGCGACCAGCATTACACCGGCCAGGCCGAGTACGCCACCATCGGCGAGATCAAGGC
TGCGCTGCGCATCCCGGTGATCGCCAACGGTGACATCGATTCACCGCAGAAGGCCGCCCA
CGTGCTGCAGCAGACCGGGGTGGATGCAGTGATGATCGGCCGCTCCGCGCAGGGCCGGCC
GTGGATCTTCCGCGAAGTGGCGCACTACCTGGCCACCGGCGAGGAACTGCCACCGCCGTC
GCTGGCGGAAGTGCGCGACATCCTGCTCGGCCACCTGCATGCGCTGCATGCGTTCTATGG
CGAGCCGCAGGGCGTGCGCATCGCGCGCAAGCACCTGGGCTGGTACGCCAAGGATCGTCC
GGAGAACGCCGCGTTCCGCGCGGTGGTCAACCGTGCCGAAGACCCGCAGGGCCAGATCGC
GCTGACCACGGAATACTTCGACCGCCTGATCGCCGGGGAACCCGCGTTGTCATCTGCTGC
CTGAGCGTACTGCCATGCCGTCGAGTCGAGCTTGCTCGACTGAATTTCCAGAGCCGTCGA
GCACGCTCGACGCTACAAGAGCCCGCCCCATGACCCCGCCGATTTCCTCCCCGACCTATC
TGCACGGATTTTCCGGCACCGAACAGCAGCGCCTGATGACCCAGGCCCGGCTGCTGGAAT
CGAGCATCTTCGGCCAGATCGACTACAGCGGCGCGCGGCGCCTGCTGGAAGTCGGCAGTG
GCGTCGGTGCGCAGACCGAGATCCTGCTGCGCCGCTTCCCCGAGCTGCACGTGACCGGCG
TGGACCTGAGCGAAACGCAGCTGGCCACCGCGCGCGAGAACCTGGCGCGCACGCCGTGGT
GCAGCGACCGATACACCCTGCAGCAGGCCGACGCCGGCGAGCTGCCGTTCGAGGCACGCA
GCTTCGACTCGGCGTTCCTGTGCTGGGTGCTGGAACACGTGCCTTCACCGGCGCGGGTGC
TGAGCGAAGTGCGCCGCGTGCTGGCACCGGGTTCGCCGGTCTACATCACCGAAGTGATGA
ATGCCTCGTTCCTGCTCGACCCGTACTCGCCGCACATCTGGCGCTACTGGATGGCCTTCA
ACGACTTCCAGTACGACCATGGCGGTGACCCGTTCGTCGGTGCAAAGCTGGGCAACCTGC
TGCTGGCCGGCGGCTTCCGCGACGTGCACACCGAGATCAAGACCATCCACCTGGACAACC
GCGAACCGGCGCGTCGAAAGACGATGATCGCGTTCTGGGAACAGCTCCTGCTGTCGGCCG
CCGACCAGCTGCTGCAGGCCGGCTCGGTGGACGAGGAAACCGTGGAAGGCATGCGCCGCG
AGTTCCGCCTGGTGCAGAACGACCCGAACGCCGTGTTCTTCTACTCGTTCGTCCAGGGCC
GCGCCACGGTGTATTGATCCGGTGTTCTGCTGCCGATCGGGGCCGTAGAGCCACGCCATG
CGTGGATCCACTGATCAATGCACGGCGGTGTGGTCGGCCGCGCCCGGCGCCGCCGCCGGC
TCCTGCCAGATCCGCTGCCACATCGCCGCCAGGCGGCGACCGGCGTCGGCACGCGCGGCG
GGACTGCTGTAGTCCACCCGCACCTGCTCGGGAACGATCGCCCGCCACTGCCCGTCGGCC
TGCCCGGCCACGACGAAGTTGAAGGTGTAGTCCGGCTCCAGCCCCATGCGCAGGTCACTC
AGCACCAACCGGCCGTCAACCACCTGCGCACGCATGAAACCGCGGTTGAACCACGTCAGC
TGCTGCACCGCCGGGATGGCCTGCGCTTCGCGCAAGGCCTGTACGTTGGACGCATGGCCT
TCGAACCGCATCGGCCCGTGGTCGGCCACCAGCGAGCGGTCACCCACCACGTAGCCATTG
GGCGTCATCGCCACCACCCGCCACAGCAGGGTGTTGAACGGCATCGGTACCGAGAAGCGC
GGCGCATCGCCCAGGCCCATCGCGGCCAGGCTCTGCTGTGCGGCACGGTCGACCTGTGAC
TTGGCGATCAGGCCCCAGCCCAGGTAGCCACTGCTGAGCAGCAGGGCCACGCCCAGCACC
CTGCCCGCCCAGGGCCGGGCGCGGCCGAACCAGGCCAGCACGCAGCCCAGCAGAAGCCAC
ACCGTATACCCCGGGTCGATGATGAAGACACTGGATCCCATGGTCGGATGCGGGCGCAGC
GGCCACCACAACTGGGTGCCATACACGGTGAACGCATCCAGCACCGGATGGGTGACCAGC
GCCAGCTGGATCGCCCAGAACCAGCGCAGCGGTGACTGCGCGACGCGGCCATTGCCGAAG
CGCTTGAACAGCCACCAGATCAATGCCGCCACCCATGGCAGTACCAGCAGCGAATGACTG
AAACTGCGGTGCTCGATCATGTTCGCCACCGGATCGGCTGCGGTGAAACCGAGCCACAGC
GCGTCGAGGTCCGGCAGGGTGCCAAGCGCGGCACCAGCGAGCAGGGCCGCACGGCGATGT
CCGGGCGGGGCGATGGCAGCGGCGACGGCGCCACCGAGCACGATCTGGGTCAGGGAGTCC
ATGGGCCGATGCTAGCGGCTTGCGGGCGGTGCATGTAGAGCCGAGCCCATGCTCGGCTGC
GCTTCGTTCTGCGCCACGTCAGCCGAGCATGGGCTCGGCTCTGCAGTAGGACAGACGCGG
```
