## Supplementary Table S1 and Table S2 for "*Stenotrophomonas muris* - First discovered as an urgent human pathogen with strong virulence associated with bloodstream infections": WGS-data-S9.txt (part 5 of 5)

```
GTTACGCCGCCTGCGACAACCGCGCGCCTGGCAGTTCCACCAGGGTCTGGCCGTTGTGGT
CGAGCAGGCGCAGCGCACCATCATGGTCCTCGGCCAGTGCGGTCAGGCTCTCCACCCAGT
CGCCGTCGTTGGCGTAGACCAGGCCATCGCGTTCGACCAGCGCCGCGCGGTGGATGTGGC
CGCAGACGATGCCATCCAGGCCGCGCCGGCGCACGTCGTCCAGCCCGGCCTGCACGAAGC
GCTCGATGTAGCGTTCGGCGGCCCCGCTGCGCTTCTTCAGGAACTCCGACAGCGACCAGT
AGCGCATGCCAAGCCGGCGCCGTACCGCGTTCAGCGCCTGGTTGCCGGTCAGGATGCGGT
AGTACAGCCAGTCGCCGAACTTTTCCTGCAGGCCACCGAAATGGGTAACGCCGTCGTAGT
CGTCGCCATGCGCGACCAGCAGCCGGCGGCCATCGGCGGTCACGTGGATGGCACGGCGGC
GCACCTGCATGGCCGGCAACATCAGCCCGCACACCTGGCGCAGCGAGGCATCGTGGTTGC
CGGGAATGTAGATGATCTCGGTCCCTGCACGGCGCAGCGCGTGCAGGGCCTGGATGACTT
CGCTGTGCGACTGCCGCCAGTTGGCGCGGCGATGCGCCATCCACCACAGGTCGATGATGT
CGCCGACCAGGTACAACCGCTCGCAGCGCAGCTGCGAGAGGAACCGCGCCAGTTCGGTGG
CGTGGCAATGACGTGAGCCCAGGTGCACGTCGGAGACGAACACTGCGCGCCGGTGCGGCG
ACAGGTTCGCCAGCGTGCTCATGCCGGCGCACCCGCGTCGCGCAGATAGCGTTTGCGCTT
GTTCGGCCGGATCGCGCACAGGTCCACTTCGATCAGGCCGTCGATCGAATCGCTGAAGTC
CGGGTCCACACCGAAGGCGAGGAAGCGCGCGCCGCCGGGTTCGCACAGATCGGTGTACTG
GCGGTACAGCGTCGGCACGCCGGTACCCAGTGCGGCCAGGTTGGCCTTGAGCACATCGAA
CGCGGCACCCGCATCCAGCTCGCCGAAACTTGGCGGTGCGGCGAAGTACTGGAAGGGGCG
GTTCGATTCGGCCAGCCCGGCGGTTCCGCCGTAGTAGCGCTGGTAGTAGGCCACCAGCTG
CTCGCGCGCATCGCGCGGCAGCGCTGCGCTGATCGAGACCGCGCCGAACAGGTAGCGGAT
GCCCGGCCGGCACTGCAGGTAGGCGCCGATGCCCTGCCACAGGTAGTCCAGGCTGCGGCT
GCCCCAGTAATCGGGCACCACGAAGCTGCGGCCCAGCTCCAGGCCCTCGGCAATGTGGGT
GATGGCATCGTCGGAATAGCGGAACAGCGACGCGCTGTAGAGCCCGGACAGGCCGTGCCG
GGCCAGGGCCTGGGCGCCGCGCATGATGCGGTAGGCACCGGCAATGCGCTGCGCCGCCGG
GTCCCAGATCACGATGTGCTCGTACTGTGGATCGTAGGCGTCCAGGTCGCGGCTGCGCCC
GGTGCCCTCGCCCACCTGGCGGAAGGTCAGCTCGCGCAGGCGGCCCAGTTCCAGCAGCAG
CGGTGAATCGGCGGTACAGGTCGCCAACAGGATCTGCTTGCCATCGGCGGTCTGGCCCAG
CTGGGTGGCCGCGGCAATGCCGGCGGCGACCTGCGAAGGCGGCACCGGAGACGCCAATGG
CTCGGGGCCTGCGCACGCAGCGGCATTGCCGGCCGCGCCGTTGCGGCCCAGCGCGTACAG
CGCGCGGCGCACCGCCAGCAGCTGTGCGCCCGGGTCACCGCCCTTGCCCAGCTGCATCGG
CTCGCCGATGCTCAGCCGCAGCGGGCGGCCACGACGGGCGAACATTTCGCGCGCCAGCAG
CGCGGTGCCGGCCGGCTTGAACAGGGTCGAGGCGCCGTAGAACAGCGCCGAGTTGCGCGC
TTCCACCCGCACCGGCAGCACCGGCGCAGCGGCCGCGCGGGCAAAGCGGACGAATCCCCG
CTGCCAACGGCCATCGCGGATGCCGCGCAGCGACAGGCGCGAGACCTCGCCGGCCGGGAA
CACGATCACGCACTGCTCGGCGGCCAATGCTTCCTCCACCGCATGCAGGCTGCCGCGCCG
GGCCTTGCCACCGAGGATGCGCACCGGCAGCAGCAGGTCCTGCAGCGGCGCGATCGCCCC
CAGCAGATCGTTGGCCACGATCCGCACGTCGCGGCGGATACGGCCAACCGCGTCCAGCAG
TGCGAGGGCATCCAGCGCCCCGGAGGGGTGGTTGGCGACGATCAGCAGGCGGCCGGTGGC
CGGGATCCTGGCCAGCGCGGCCGGATCCACCTGGTACTGGCCGCCGATGAATTCCAGGCC
GGCGGCGACGAAACCGAAGCCGCGCAGTCCTGAGCTGCGCTGCAGGAAGGCTTCGATCTG
GTCCAGGCGCGACCAGCGCCCGACGCTGCGCAGCAGCGGCCGCGCCAGTTGGCCGCGACG
GCCATGGAACCAATCGGGGAAACGTTGCTGGAGACGCTGTTCGAGTTCCTGCATGGCGGA
TCCAGTGATGCCCGGCGGCCGGATTGGCCGACAGCCTGCGCCCGGCAGGCGGCAGCCAGA
TGGCGGTTTCGGGGCAGAACGATGACGGCCGGCCCGCCTTCGCGGCGAGGTCGCTGCCTG
CGCGGTCGGGGCCGGCAGCCGTCCCGTCTGTTGTCACGCTGGTGGAACACTGGGCCTCAA
GGCTGGGCCCCAATCCCCAAAGGACGGCCCCTCCAGGCCTACGCGGGCTTAACCACCGGC
AACCGGCACAGGTTCACAATGCACAGGCGGCGCACCCCGTGTATCATGCGCGCCCATCTT
TCCATCCGAATCAAGGGATATTACGCCTGATGTCCAGCTATCTCTTCACCTCCGAGTCGG
TCTCCGAAGGCCATCCGGACAAGGTTGCCGACCAGATCTCCGATGCGGTGCTGGACGCGA
TCCTGACCCAGGACCAGCGCGCCCGCGTGGCCTGCGAGACCATGGTCAAGACCGGCGTTG
CCATCGTGGCCGGTGAAATCACCACCAGCGCCTGGATCGACCTGGAAGCGCTGACCCGCA
AGGTCATCACGGACATCGGCTACGACAGCTCCGACGTCGGTTTCGACGGCGCCACCTGCG
GCGTGCTGAACCTGATCGGCAAGCAGTCGCCGCACATCGCCCAGGGCGTGGATCGCAAGA
AGCCGGAAGAAATGGGCGCTGGCGACCAGGGCCTGATGTTCGGCTATGCCACCAACGAGA
CCGACAGCTACATGCCGGCCGCGATCCACCTGTCGCACCGCCTGGTCGAGCAGCAGGCCA
AGATCCGCAAGAAGAAGAACTCGCCGCTGTCGTGGCTGCGTCCGGACGCCAAGAGCCAGG
TCACCCTGCGCTATGAAAACGGCGTGGTCTCGGCCATCGACGCCGTGGTCCTGTCGACCC
AGCACGCCCCCGGCATCAAGCAGAAGGACCTCATCGAGGCCGTCCGCGAAGAGATCATCA
AGCCGGTGCTGCCGGCCAAGTGGCTGCACAAGGGCACCAAGTTCCACATCAACCCGACCG
GCAAGTTCGAGATCGGTGGCCCGGTGGGCGACTGCGGCCTGACCGGCCGCAAGATCATCG
TCGACACCTACGGCGGCTGGGCCCGTCACGGTGGTGGTGCCTTCTCCGGCAAGGACCCGT
CCAAGGTCGACCGTTCGGCAGCCTACGCGGCCCGCTACGTCGCCAAGAACGTGGTGGCCG
CCGGCCTGGCCGACCGTTGCGAAGTGCAGGTCTCCTACGCCATCGGCGTGGCTGAGCCGA
CCTCGATCTCGGTCACCACCTTCGGCACCGGCAAGATCAGCGACGACAAGATCGAGAAGC
TGATCCGCAAGCACTTCGACCTGCGCCCGTACGGCATCATCAAGATGCTGGACCTGGTGC
ACCCGATGTACCAGCAGACCGCGGCCTACGGCCACTTCGGCCGCAAGCCGAAGGAGTTCA
GCTACCTCAACGGCGAAGGCGAGACCGTCAACGCCACGGCCTTCTCCTGGGAGAAGACCG
ACCGCGCCGCCGCCCTGCGCGCCGATGCGAAGCTGAAGTAAGAAACACGAAGGGCCGCTC
ACGCGGCCCTTCTGCTTTCTGTAGAGCCGAGCCCATGCTCGGCTTTCTTTTTCCTGCGAC
AAGAGCAGCCGAGCATGGGCTCGGCTCTACAAGAGCTACGCCACGCCGATACAATCGCCG
CATGTCGACCGAACTGAAAACCCACCAGCTGTCCATGACCGTGCTGATGTCGCCGGAGAT
GGCCAATTTCTCCGGCAAGGTCCACGGCGGCGCCATCCTGCGCCTGCTCGACCAGGTTGC
CTACGCCTGCGCCAGCCGTTACGCCGGCAGCTACGTGGTCACCCTGTCGGTGGACCAGGT
GATGTTCCGCCAGCCGATCGCGGTGGGCGAGCTGGTCACCTTCCTGGCCTCGGTGAACCA
TACCGGCACCTCGTCGATGGAGATCGGCATCAAGGTGGTGGCCGAGGACATCCTCAAGCG
CAGCGTGCGCCACGCCAACAGCTGCTTCTTCACCATGGTGGCCGTGGATGAGGAAGGCCG
GCCGACGCCCGTCCCGCCCCTGCAGCCGGCGACGTCCGACGAGAAGCGCCGCCAGGCCGC
CGCGCAGATCCGCCGCCAGCTGCGCCAGGAAATGGAACAGCGCCATCTGGAACTGCTGGC
ATCGAATCCGCCGTCACCGGAGGAATGAGGTAGTGCCGGCCGCTGGCCGGCAACCTCGCG
CGTGCTGCCGGACATCATGAGGTTGCCGGCCAGCGGCCGGCACTACCATTGCGAATTCGC
CGGGCCATGCCCGGCGGATGCGGATCAACCGGTGTTCTGCACGCCCTGCGCAACACCGTT
CACGCAGGCCACCAGCGCGCGCAGCAACCCGTCATCCTCGCGCCCGCTGGCCCGCCAGCG
CTGCAACAGGTCCACCTGCAGCACGCTGATCGGATCGACGTAGGGATTGCGCAGGCGGAT
CGACAGCGCCAGCCGCGCATCGTGGTCGAGCAGCGTCCGCTGGTCCATCAGCGCCAGCAG
CCAGTGCCGGGTGAGTTCCAGTTCGCGCTGCACCTGCGGGAAGAAGTGCCCGTGCAGTTC
ACCCGACAACAGCGAAAACTGCTCGGCGATGGTGATATCGCCCTTGGACAGCACCATCGC
GATGTCGTCCAGGAAGGTGCGGAAGAACGGCCAGTCCCGCGCCATCTCGCGCAGGGTCTG
TTCGTGGCCGGCATCAACCGCCGCCTGCAGGCCACTGCCCACGCCATACCAACCGGGAAT
CACCGCGCGCGCCTGGCTCCAGGCGAACACCCAGGGAATCGCACGCAGGTTGCCCAGCGC
GGCGTCCTGGCCGAGCCGGCGCGATGGCCGCGAGCCCAGCGTCATGCGTTCGATCACGTC
GATCGGCGTGGCGGTGCGGAAGTAGTCCATGAAACCGGCCTGGCCAACGAACGCGCGATA
CACCTCGCTGCTGGCCGATGCCACCGCGTCCATCACCGGTCGCCACTCATCCTCGCGCGG
CTCGGCGGCACGCGGGCGCAGGCTGGCACGCAGCACCGCACCGGTGGCCTGCTCCAGCGA
GCGCAGGGCCAGCGCACGGATGCCGTACTTGCGATGGATCACCTCGCCCTGCTCGGTCAC
CCGCAGGCGGCCATCGATGCTGCCGCGCGGCGATGCGTCCACCGCGTGCGTGGTCTTGCC
GCCACCGCGGCTGATCGAGCCGCCACGGCCATGGAAGAAGGTCAGGCGGATGCCGGCCTC
GGCCGCCACCTCCAGCAGCTCCACCTGTGCACGCTGCAGGCCCCAGCGCGATGCGGCGAT
GCCACCGTCCTTGCTGCTGTCCGAATAGCCCAGCATCACCATCTGCACGTCATCGCGCGC
TTGCAGGTGCGCGCGATAGATCGGGTCGGCCAGCAGATCACGCAGGGTCGCGGTGCCGCG
CTTGAGGTCCTCCACCGTCTCGAACAGCGGCGCGATATCCAGCGGTACTGATCCGTTCTC
TTCCACCAGGCCGCCACGGCGCGCCAGCGCCAGCACCGCCAGCACGTCGCTGCGGTCATG
TGCCATCGAGATGATGTAGCTGCCCAGTGCATCGCCACCATGCCGCGCACGGGCATCGGC
CAGCGCGGCGAACACGGCGTCCAGTCGCCGGTTGCCTTCGTCGTCGCCCTTCGGCAACGG
CGCGTCACCACTGGCATGCGGCGCCAGCAGGCGTGCGCGGCCCAAGGCATCCAGACCGTC
CCACGCTGCGTCGCCGCCCAGCACCGTGGCCAGCGTGCGCGCGTGCACGCTCGATTCCTG
GCGCACGTCCAACCGCGCCAGGTGGAAGCCGAAGGTCTTCACCCGCCACAGCAGGCGCTG
CACGGCGAAGCCACCGGCATGTTCGCCGCGGTTGGCGCGCAGGCTGTCGAGGATCAGCTG
CAGGTCGTCGATCAGTTCGTCCGGACCGGCGTAGGCGCCTTCGCCGTCATCCAACGTGGC
CTGCAGGCGTGCGCGCATGCGGTCGTTGAGCAGGCGGTACGGCATGTCGGCATGGCGCGG
GCGCGACTGCACCTGCGGCAGCAGCTGCTGGTAGTGCGCCACGCGCGCCTGCAGCGCCTC
GCTCACGCCCACCCGCTCGGTGGACTGGCTGAGCAGGCTGGCCAGCTGCAGCAGTTCCTT
CTGGTAGCGACCCAGCACGGCCTGCCGCTGCGCGTCCAGCGTAGTGCGGATGGTGTGGGC
ATCCACGTTCGGGTTGCCGTCCATGTCGCCGCCCACCCACGTACCGAAGCGCAGCAGGCG
CGGCAGCGGCAGTTCTTCGCCGTAGGTATCGCGCAGCGCCTGCTGCAGCGATTCGTACAG
CACCGGGATCACCCGGTACAGCACCTGCACCAGATAGAAGCCGACGTGCTCGCGCTCGTC
ATCGACGGTAGGCCGCACCGGCGAGGAATCGGTGGTTTGCCACGAAGCGGTCAGCGCCAT
GCGGAAGCGCGCAGCATCGGCGGCCGCTTCCCCCGGCGTGCGCTGGCCGTCGAGGTTGTC
GACCAGGCTGGCCACCATCAGCTGCTCTTTCTCCAGCAGCGCGCGGCGCACCGCTTCGGT
CGGGTGCGCGGTGAACACCGGTTCGATGTCGATGCAAGGCAGCCACTGCGCCAGCTCATC
CAGGCCCACGCCCTGCGCCTTCAGATGCTGCAGCGCATCCTGCAGGCCGTCGGGCTGCGC
CCCGGCGGTACCGGCACGCTGGTAATCACGGCGGCGGCGGATGCGATGCACGCGCTCGGC
GATGTTGACCACCTGGAAGTAGGTGCTGAAGGCCCGCACCATGGTCTCGGCCTGCTGCGG
CGTGCGCCCGGCCAGCCCTTCGGCCAGCTCCGACAGGGGCGCCTGGTTCTCGCGGCGGGC
AATGGCGCGGGTGCGCACGTCCTCGACATCGTCGAGAAAAGCGGCCGAAACCTGTTCGAC
CAGCAGGTCACCGACCAGTGCGCCGAGCCGGCGCACGTCATCGCGAAGCGGAAGATCGGG
GGAAGCAAACTCGATGCTGCTGCGGTACTCGTTCATCGGCGACGCACAGGCCTCGGTCAA
CGGATCCAGACCCCAAGCCTATCCCAGATCGGGCGTCGTGCTGCGATGCAAGAATGGTTT
CATCTGCACGTATCCATGGCGGACGCAGCCGAGCATGGGCTCGGCTCTACAAGCGTCATG
GCGCGTGACACCGTGTAGCGCCCGAGCCCATGCTCGGGCGGCGGCGCAGCCGCACAGGCG
GCCGCTGTTGCAGCGGCCACCCTCATGCACGTATCAGCGCTTCTTCTTCGCCGTGCCCTG
CTCGGCCGGGCCGATGGTCTGCTCCAGCCAGCGCTCGCTCTCGGCCAGCATGGTCATGAT
CGATTCGCGTGCGCGGTAGGCATGCGATTCGTTGGGCAGCATCACCAGCCGCGCGGTGCC
ACCCAGGCCCTTCACCGCCGCGAACATGCGCTCGCTCTGGATCGGGAACGTGCCGGAGTT
GTTGTCGTCCACGCCGTGGATGAACAGGATCGGATCCTTGATCCTGTCGGCGTAATTGAA
CGGCGCCATCTTCTGGTAGACGTCCTGCGCCTGCCAGTAGTTGCGCTCCTCGGCCTGGAA
GCCGAACGGCGTGAGCGTGCGGTTGTAGGCGCCGCTGCGCGCAATGCCCGCCTTGAACAG
GCGGGTGTGTGCCAGCAGGTTGGCCGTCATGAACGCACCGTACGAATGGCCACCAATGGC
GATGTGATCGCGGTCGGTCACGCCACGCCGCACCACTTCATCCACGGCCGCCTGCGCATT
GGCCACCAGCTGTTCGATGTAGGTGTCGTTCGGCTCCTTGTCGCCCTCGCCGATGATCGG
CATCGACGGGCTGGCCAGCACCACGTAACCCTTGGCCAGGAACGCCTGCGGGCCCCAGTA
GCTGACCGCATTGAAGCGATACGGCGAATCGGTCACCTGGCTGGCCGCGGCCGCGCTCTT
GAACTCGCCCGGGTAGGCCCACATCAGCAGCGGGCGCGGGCCGTCGCGCTTCGGGTCGTA
TCCCGGCGGCAGCAGCAGGGTCGCGGTCAGGTCGACGCCGTCCTTGCGCTTGTAGCGGAT
CTGCTCCTTCTGCACACCCTTCAGCTGCGGCAGCGGATGCGCGAAATGGGTCAGCGCGCG
CGGTGCGCTCCCAGCATCGGCCAGCGACTGCACGTAGAAGTTGGCCGGCTCGTCCGGGCT
CTCGCGGCTCAGCAGCAGCGAACTGCCCTGCTTGTCCAGCAATGCCACCGGCAGCGCATA
GCTCGGTGCCTGCGAGTGGAACAGGCGCGTTGCCTTGCCCGTGGCGATGTCGAAGCGGTC
CACGAACGGACGGTCGCCTTCCGGCGAAGCACCGGCGCCGGCCAGGTACAGGCTGCCGCC
ATCGGCGCTGGTCTGCAGCAGCGAACGGCCGCGCTCGTCGCTGGCCCGCAGCGGCCGGCC
CGGATCGGCGTAGCGGTCCTGCGCATCGCGATCCCACAGCAGGCGCGGTTCGGCGCTGGC
ATTGTCCGGGGCGATCAGCCAGGTCTTGGTCCTGCGGGTCTTCCACCACGATTCGGTCAG
CAGGGCCAGGTCGCCACGGCCCCAGCTGATACCGGCCAGGCGGCTGCCCAGCTGGGCCAG
CGTCACCGGCGGCGTGTCGAACGGCGCGGCCTGCATCAGCACCGCATCGCGCACCTTGGC
ATCCCTGTTCGGGTCGCCACCATCCTGCGCTTCAGCCCAGACCAGGGTCGCGTCGGCATC
ACCACGCCAGCCGATGTCACGCACGCCGGTCACTTCGGCGTCGTTGCCGGTCGGCAGGCC
TTCCACCAGTGGACGCACGGCCACGGTATGCACCAGCTTGCCGCTGGCACGGTCGATCAC
TTCAATGCGGCGCGGGAAACTGCTCACCGGCACCACGTAGGAATACGGGCGCTGCACCGG
CTGGCGCAGCACGAAGCGGCCATCCGGCGACACGGAGAAGCCCATGAAGATGCCGGCCGC
GCCGATCGGGCGGGTGCTGCCATCCAGGCTGACTTCCACCGGCTGTGTGGTGGCGTAGTA
GTCGAACTGGCGCGCGTCAGCCTCGTTCTTCAGCAGGTCCTGGTAGGTACGGATCGACAC
CACGCCATCGCCCCGGCGGGTCTGCTGCACGGCCGGGCCGGTCGGGATGCCGTCGGTGGC
CGGGGCCGCACCGAGGTTGGCCGGGCGGGTGAACACCACCAGCCCGCGGCTGTCCGGCAG
CCACTGGTAACCGCTGCCGATCACCGTGTTCAAGCCGGCAACCAGGCGGCGGGCGCTGCC
GGCGGCCACGTCCACCAGCCACAGTTCGTTGGCGCCGCTGGTGGCGTCGACCTGGTTGAA
AGCGAGCCACTTCTGATCCGGAGACCACATCAGGCTGGCGATCGACAGCGTGGCCGGCAG
GCCGCTGATCTGCCGTTCCTTGCCATCGGCCACGTTCATCAGCCACAGCTTCTCGCCGAA
GCTGAAACGGCTGTCGGAGAACGTGCGCGGGTTGATGCGCAGGCCGGCCAGCTTCAGTTC
CGGCTGCGCCACCACCCGGATCGACGGCAGCGACGGCATCTGCATCAACGCGGCCATGTC
GCGGCGAGGCGACAGGTGCAGCGACGGCGCGCGCGGTGCGTCGACCACCGCCTGCAGCGC
CGCCGAGGGCAGTTCGTAGCCATTGGCACCCTGCGCCTGTGCTGCAGCGGGCTGTGGGGC
CAGCGCCCAGGCCAGCGGGGCCACGGCCAGCAGTCCCATCGACAGGACCAGGCCGGTCCA
GCGCCGCGTACGGCGCGCGTGCATGCTCATCGTTCTACCTGCGTGATGCGTGAAAGCACC
GACCTTAACAGGCCGTGCACGCGCCCCCATCTGCCGATGGTTGGGTCATCCGGATGTCAT
GCCGGGGCCGCGATATAATGGGGGTTCTCCCCTGCCGAGGGGCGCTGCGACCGGATCCGA
TGAGGCCCGGCCAGGCTCGGTAAGGTGGCTTTGTAACAACGGCGCCCGGCTAGATGCGAG
CACCCGCTCGCCCACAACCGGAGCACACGAATGAACGCTGTTGCCAAGACCTTCTCCACC
GAAGGTGATTACAAGATCCGCGACATCACGCTGGCCGACTGGGGCCGCAAGGAACTGGAC
ATCGCCGAGCACGAAATGCCGGGCCTGATGTCGATCCGCCGCAAGTACCAGGCCGAGCTG
CCGCTGAAGGGCGTGCGCGTGACCGGCTCGCTGCACATGACCATCCAGACAGCGGTGCTG
ATCGAGACCCTGAAGGACATCGGCGCCGACGTGCGCTGGGCCTCGTGCAACATCTTCTCG
ACCCAGGACCACGCGGCTGCCGCCATCGCCGCCACCGGCACCCCGGTGTTCGCCTGGAAG
GGCGAGACCCTGGAAGAGTACTGGGACTGCACCCTGGACGCGCTGACCTTCACCCTGGCC
GACGGCACCCTGACCGGCCCGGAACTGGTGGTGGACGACGGCGGTGACGTGACCCTGCTG
ATCCACAAGGGCTACGAACTGGAGAACGGCAGCGACTGGGTCAACACCGCGTCCGCCTCG
CACGAAGAACAGGTCATCAAGAACCTGCTCAAGCGGGTCGCCAAGGAGCGCCCGGGTTAC
TGGGGCCGCGTGGTCAAGGACTGGAAGGGCGTCTCCGAAGAGACCACCACCGGCGTGCAC
CGCCTGTACCAGCTGGCCCAGGCCGGCACCCTGCTGATCCCGGCGATCAACGTCAACGAC
TCGGTCACCAAGAGCAAGTTCGACAACCTGTATGGCTGCCGCGAGTCGCTGGCCGACGGC
CTGAAGCGCGCGATGGACGTGATGCTGGCCGGCAAGGTAGCCGTGGTCTGTGGCTACGGC
GATGTCGGCAAGGGCTGCGCCGCGTCGCTGCGTGCCTACGGCGCGCGCGTGATCGTCACC
GAGATCGACCCGATCTGCGCCCTGCAGGCGGCGATGGAAGGCTATGAAGTCAACACCATC
GAATCGACCCTGGGCCGTGCCGACCTGTACGTCACCACCACCGGCAACAGGGACATCATC
CGCATCGAGCACCTGAGCGCGATGAAGGACCAGGCCATTGTCTGCAACATCGGCCACTTC
GACAATGAGATCCAGGTCGACGCACTGGTGTCCTTCGCCGGCATCAAGCACGTCAACATC
AAGCCGCAGGTCGACAAGTACATCTTCCCGAACGGCAATGCGATCTTCCTGCTGGCCGAA
GGCCGCCTGGTGAACCTGGGCTGCGCCACCGGCCACCCGAGCTTCGTGATGTCCAACAGC
TTCGCCAACCAGACCCTGGCACAGATCGACCTGTGGGCGAACAAGGACAGCTACGAGAAG
AAGGTGTACCTGCTGCCGAAGAAGCTGGACGAAGAAGTGGCTCGCCTGCACCTGGAAAAG
ATCGGCGTGAAGCTGACCACCCTGAGCCAGGAACAGGCCGACTACATCGGCGTGCCGGTG
GAAGGCCCGTTCAAGCCGGACCACTACCGCTACTGATCGTGCGCGGTGCCGGCCAGCGGC
CGGCACTACCGGCGCAGGCGGGGTCGGATCCCTTTCCGCAGGAAAGGGCGCTGCCCCCGG
CAACAGATGCAGACAGAACGGGCGCCTTCGGGCGCCCGTTCTGCGTTGCGTCGCCCCGCA
GCAGATCCGCGCGCCCTGTCACAGTGCCCTAAGAAGCCGCTTGCTAGTCTCTATGCCCCC
ATGGACTGCCAACTGCAAGGCCATGCGCCGGGACGCTGACAGCAAAGGACAGGACATGCC
GCGCAACAATGACCGAGTGACCCGGGCGATGAAGCCCCTGATGATCCTGTGCTGGGTGGC
CCTGCTGGCCGCCTGCAGCCCGTCTGGCAGCGATGCCGGTGCCAGCGCGCCGGCGGCGAA
CACCGGCCAGGCAAGCACCGACGGCAAGGCAACCAGCCCCCCGGCAGCGGCCACGGGCAG
CAGCGCTGCCTGCGCCGAGGGGGCATCACAGGTACAGACCCTGATCTGCAACGACCCCGC
CCTGTTGCAGCAGGAAGCCGAGCTGGCCAAGGCTGAAGCCTCCGCACGCGACACCCTCGA
TGCCGCCGGCAAGGACAAGCTGCAGGCCGAGCAGCAGCGCTGGATCCAGCATACGCGCGA
CCTGTGCGGTGACGCGCACTGCCTGCAACAGGTATTTGCCGATCGCCTCAAGGTGCTCTC
GGCCACGCGCGAGGGCCTGGTCGACCAGGACGCCTGCGAAGTGCCCGACGGCCAGCAGCA
GTGCGTGGACCTGCTGGTGCTGCGCGACCCCAACAGCCAGTTGGCGAACTTCAACACGCT
GCTGGGAGAAAACGGCCAGGAAGGCCGCCTGCTGGGCTGTACGGCCGCCACCAACGTGGG
CGGTGGCCCCAACGCCGTGCTGGCGGCCAACTGCATCCAGGAAACCACCGCCGGCAAGCG
CAACGTGCAGTTGTGCAGCAACCAGATGGTCGGCCAGTTCGCCCTCGTACCGGCATCGGC
CGCCTACGGCACCCAGGCCGTCCGCCAGCTGCTCGGCTTTACGCAGCAGCACTGCGCCGG
CTGACATCCGCTGGGTGCGCCCGGCGCTTTTTCCCACATTGAAGGACGATGACCATGGCA
AAGGATTCCACCCTTACCCGCGAACAGCTGTCCACGCTGTTCCTCAACACGGAGCTGGGC
GGCAACACCCGCCACCTGGACCACTTCTCATACGCGCAGAAAGGCGCAAGCACCTACTCG
TTCGGACTGGTGCAGTTCGATGTCGGCGGCAATCCACAGGCCAGGCGTTTCCTGCGCGAC
AACGGCTTCACCGCCGCTGACATAGAACTGCTGTCCCAGCAGGGCGGATTGAGCACCCGG
CAGCTGGCGGCGCTTGACGCCAAGTTGCAGGCCATTCCGCAGGCGAAGATGGACCAGCTC
ACCAACGACAAGCTGGACAGCGCCATCGAGCGCGTCGATGAAGCCATCGCCAAGGTGCGT
GCCACCAACCCGGCCGCCGCCGATGCCATCGCGGCCAACCCCGAACTGCAGCTGGCCATG
GCCGACTATGACAACCAGTTCGGCGGCATGGGCCCGCAGTTCATCAGCTATCTGGCCGGC
AACGCGGAAAAGCTGCAGGGCGGTACGGTCCAGGCCGGCAATCCGCCGACCCGCGGCGAC
GTGCAGAACTTCGTCGATGCCACCAAGTACGGCATCCAGTCGCCGGCCGCGGTGACCAGC
CGCGATGAGCGCTTTGACCGGGCGATGACCCAGCTGGGCATCACCCCCACCCATGCCCCC
TCGCACGGGTCGCCCGGCGCGCCCGGCGGCAACGGCGTACTGGTCAGCGGCGCCAGGGGC
GATGAGGTAAAGACGATGCAGCAGAAGCTGGCCGACCTGGGCTATCTGGGCAAGGACGGC
AAGCCACTGGTAGCCGATGGCGATTTCGGGCCCGGCACCCTGGAAGCGGTCAAGCAGTTC
CAGCGTGAGCACCAGCTCACCGTCGATGGCAAGGTCGGTGCCACCACCCTGGGTGCGCTC
GACAAGGCCATCGCGCAACAGCAACAGCGGGCCGCCGAACCGACCATGGCCACCCCCGGC
CACGCCGACAACCCGCGTTACCAGCAGGTCGTGGAAAAGCTGGAAACGCTGGAAGAACAA
CGCCGCCAGGGTGGCCTGGCGCCACTGTTCAATGACCGCAGCCAGCTCGAGAACGCCGCA
GGCCTGGTGGCTTACGAGTCCAAGCTGGCCGGCATGAGCCAGGTCGATACCGTGCTGGCG
CGGCCGGACAACCAGGGCGTGTTCGCCGTGCAGGGCCAGCTTGGCGATCCCGCCATGCAC
CGCACTTACGTCGATCTGTCGCAGGCGGCGAACCACACGCTGCAGGACAGCACGCGGCAT
AGCCAGGCGCTGGACAACGAACTGTCGCAGCGACAGACCCAGGAACAGATTCAGACGCAG
CAGTCGATGTCGCGCTGACGCGGGATGCCGACGATCACAGCCGGGACGGGCGCCTTCGGG
GGCCCGTCCTGCGTTGATGCGCGAGTTTCGGTCAAGGCAATATCCCTACCTCGCGCTAGG
ATGCGCCCATGACCCCGGCCATCAACCTGCTCAAGCGCGAGAAGATCGCCCACACCGTGC
GCAGCTACGTGCACGACGCCCACGCCGAATCGTATGGCGGCGAAGCCGTCGACAAGCTCG
GCCTCGACCCGGCCCAGGTGTTCAAGACCCTGCTGGCCAGCACGGAAGCACACGAACTGC
TGGTGGCGATCGTGCCGGTCGCCGGCCAGCTTGACCTGAAGGCGCTGGCCGAAGCCGCCG
GCTGCAAGAAGTGCGAGATGGCCGCCGCCGATGCCGCACAGCGCGCGACCGGCTACCTGG
TCGGTGGCATCAGCCCGCTGGGGCAGAAGAAGCGCCTGCGCACGTTCCTGGACGCCAGTG
CCGAAGCGCTGCCCGCGCTGCATGTCAGCGCCGGGCGCCGCGGCCTCGAGGTAGAACTGG
CACCGGCCGACCTTCTGCGCCTCACCGCCGGCCACTACGCTGCCATCGGCAAGTCACGCT
GATGCGCTGGCCGTGGTCTGCAGCGCCGGTACCCCGGCTCGACGATGCACAGGCCGACGT
GCTGCTGCAGGACCTGCTGTCGCGCGATGCCACGCGCATCACCGATGCCGCACGCACGGT
GGCACGGCTGTTCAGCACCGCATCGTTGGACGCGTTGGTCGCACATGTGGATACGATCGA
ACGCAACTGCGAGGGCATCGCACTTGGCGGCATGCTGATCAGCAACCAGGCGCACCTGAA
GGCGGCCCTGCAACGGCTGCGCTACTGGCGGGCGCGTGAGGGGTGCCTGTGCGCACTCTA
CCCTTCTTATGTGTTCTTCAACCCTGCACCGCTGCTGGAACAGGGCCACGTGCTGCTGCT
CGGACGAGGCGAGGCCCAGGATGGCTGGGGTGAGTGCTACCGGGTGACGTGCACGTCCTG
CACGCAGCCGTGGAGCGCCACCGAGCGCGAATACCACTACCCGTGGTGGGAGTGGAAGCG
CCTCTGACAGTGATGCAGCCACGCACGGCGTGGCTCCGCTGCGGTACGTCCAGATCCATG
CCATGCATGGATGACGCTCACTCCACGAATTCATACCGCATCGGCATGCGCACGAGGGTC
AACGCCGGCACCGTACCCTTCGCATCGGCGCGGCTGAAACGCCAGCCCTGCAGCTCCTCC
GCTGCAGCGTCATCCAGCAACCCATGACCGCTGGAGGTCTCCACGATCACGGCCGCAACG
CGCCCCCGCGCATCGACCAACGCCTTCAGCATGCTGCGGCCGGACAGCCCCTGCCGCATG
GCCTCCACCGGATAGCGCGGCGACACGCCGTGTGGAGGCAGCCAGGGAATACCTTCACCC
GCGAACAGATCCCGTTTGCTGCGTGCCGTGCAGGGCGTCGGCAGGCGCAGCTGCAGGGAT
ACCTGCACCTCATTCACGGTCACGTGCGCCGGCGCGGCACAGGCATGCTGCACCAGCGCC
TCCAGCATTCGTTGCTGCCGACGCAGCGCGTTGCCATTGGACGCCGCCACTTCAATCACG
CAGCGGCCGTCCTGCGGCTGCATCGACAGCGCGGTCACGCCCGCATCGCGCAGCCCGGGA
AGGCGTGCCATGGGTTCGCAGGCCATCCCGGCAGAGGGCTTCGCGGCCAGTACCGGGGTG
GCGGGCAGCGTGCCCGCCAGCAACATCAGGATCATCCTTGCCCAGACCGCCATGCCCTGC
CCTCCTTGGGTTTGCCTGGCCCGATCATAGCGCGCGCCTGGGGTCGGATCCCCTCCTCAG
GGAAAGGCTTCGACCGGGGGCTCGAATGATCGGGTCAGAGCCCTGCGATGCGGGGATCCG
ACCCCGGCCGCCAGTTGGCGTTGTTCTCCCAGAACTCCACCGAGCGCCGGTAGGCCTCCT
TGTCCAATGGCACGCCGGAACCGCCCTCCTCCACGCCCAGCGCATTGCGCATCATGGTGA
TCGGCGCCATCGGCACCTCTTCCGGTTCGGCGGTATAGATGCAGCCGACGATGCCCCAGT
CGGCTTCGATCGGTGAGCCTTCCCTGGCCAGCTGCTCGGCGTTGTACAGGATCACCACCA
GGTAGTTCGCGCGCGGCGACTCCACGCCCTCGAACCAGCGCACCAGTACCGGCAGTTCCT
CGCGGTTGCGCGCTTCGTAGCCGCTGCGCAGCTGGTGGCGGTTGGCCTCGGTGACCGGCA
CCGTCAGGCAGCGCGTGCTGGTCCAGTTCTCGTAGACGAACAACTTGCAGAACGGGGCGT
AGCCGTCGAGCACCTTCAGCGGCGCGTGCGCATTGAGGTGTGCCTCGAACTGCTCGGCAG
TGCAGTCCTGGATGGTATTGCCGCGTGGCACGCGCGGGAACAGGCGGGGACGGGCGAAAT
CGGTGAGGACGATGGACATGGCGCGGCGTGATCTGGGAATCCGCTGCACAGGGTAACCGC
TGGCAGCACCTACAACGCCATCCGCTCGCGCAGCTCGCGTGCCTGCCGCCGCGATACCTC
CACCTCGCTGCCATCATCCAGCGTCAGGTCATAGCCGTCGCCGATGCTGGGCGACACCCC
ACGGATACGGCGCAGGTTGACCAGTGTGTTGCGGTTGGCGCGGAAGAAAAGATCCGGCGG
CAGGCGTGCTTCCAGCGCGCTCAGGCTGCGGGTCAGCAGTGCGTTCTGGTCGCGGAACCA
CAGCCGCGTGTAATTGCCATCCACCACCAGCCGACGGATCTCGGAGACTGCCACGAACCA
GCAGCGTTCACCCTCGCGCACGAACACCTGGTCGTGCGCGCCCAGCGTGCCGCGCGATTC
CGGCACGTCGGCCGCAACCGCCTCGCACTGCCGCGCCCGCTCGAGCGCTTCCAGCAGCCG
CGGCGCCTCCACCGGCTTCACCAGGTAGTCCAGCGCGTTGGCCTGGAACGCACGCACCGC
ATAGGTGTCGTAGGCGGTGACGAAGACCACGGCCGGCACCGTGTCCAGGCCGTCCAGCAC
GTCGAAACCACTGCCGGAGGGCATCTGCACATCCAGCAGCACCAGGTCCGGTGCCAGCGT
GGTGATCGCCTCGCGTGCGGCGGGCACGTCGTCGGCCTCGCCCACGCACTGCACCCACGG
CAGCGCCGACAGCAGCGTGCGCAGCTCCTGCCGGGCCAGCCGTGCGTCATCGACGATCAA
CACGCGCAGCATGCCAGTCATTGCGGAATCTCCAGCAGGGCCTGCATGCGGTCACCGGCC
GGTTGCAGCACGAATCGGCCACGCATGCCCAGCTGCGCACGCAGGTAGGCCAGGCCGACG
CCATGGCCATGGGTGGGTTCGCTGCCGGTTGGAAGTGGATTGTCCACCTGCAACCGCAGC
ACGTCATTGTCCAGCGTGGCGCGGATCTGCACCTCGCCGCCGCCGGGACGGCTGGCGATA
CCGTGCTTGATCGCGTTCTCCACCAGCAACTGCAACGCCATCGCCGGCAGCTGCGCCTGC
GTGGCATCGGCATCGATCTGCTGCAGCACCTGCAGGCGCTGTTCGAAATGGACCGCCTCG
ATGGCCAGGTAATCATCGACCACCGCCAGTTCCTCGGCCAGCGTGACCTGCTCGCTGCGG
TTGTGGGCGAGCGCCTGGCGCAGCGTGCGCGACAGGCGGGTGACCATGTCACGGGCCCGT
TCCGGGTCTTCCAGGATCAGCGCACGCAGGTTGTTCAGCGCATTGAACATGAAATGCGGA
TTGAGCCGCGCACGCAGTGCGTCACGTTCCAGCACACTGCGTTCGGCTTCGGCGCGCAGG
CGTGCCAGCTCGCTGTAGCGTGCCCGCCGCAGGCCGTGCAGGCCCGCCCACAAACCGGTC
CACACCAGCAGGAACAACGCGGTGTTCATCCAGTACAGCAGCACCGAAGACCACTGGTAA
TCCGCATGGCCGCCAGGCAGCTGCACCCAACCCAGCGCCAGCGCCGGCAGCAGCAGCGCC
GCCGTTACCGCCTGTGCGACGCTGGCCCCGAGCACCACGCCGGCAGCCAGTTTCAGCACC
AGGCTGCCCAGGCTGCCCTCCCACCAGCGCTGGCGCAGTGCAACCGAACGCAATGCGCCG
CTGCACAGCCAGAGTGAGACCGCGACGCTGACGGTGATCAGCACGATGCCACTGAACACG
ATGCCGCCACCGATCCGCATGCCGACCCACAGCCCGTACAGCGCATAGCCGGCCCATGCC
AGTGCATTGAGCGTCCAGAAACGGCGGGAAGGCGTGGTGGCGTCCATGCGGGCTCTCGGC
GGTGGCAGGAGGGCGGACAAGGGTCAGGGATGCGCGGCGAGGAATCGCTGCACCTGTTCC
TGCAACCAGCGCGGATCATCCCACATCAGGAAGTGGAAACCCTGCGCGCTCATCGCGATC
TGCACGCCCTGCAGTTTCGCGTACTGGGCCTGGAACACCGCACGCGTGCCGTCCTCGGTG
CCGCCCATCGGCTGGTAGCCGGCCCAGCTGCCGAGCACCAGCGTCGGCGCGGTGATCGAA
GCGATGCTGTCGCGCAGGTCGGTGGTCATCACCGCATGCATCGCATCGGCCGTGGTCTGG
CGGTCGCTGGCTTCGCCCCAGCGGCCCAGTTCGGCCTGGCGCCGCGGATCGCGGGTCATG
CCCGGCAGGCCCGCCTTCAACTGCGCCTGCCATTGCACGGCATCGGCGGCCAGCATGCCC
TTGCGCAGCTGGTCGGCCATCGGCCGCACGCTGTCAGCGGTGGCACTCGGGTCGCGCGCC
GCCGGCAGGAACGGCAGGGCATCGACCACCACCAGTGCGCTGATCGCCTTCGGCTCGGCC
TGCGCCATCTGCAGGCCCAGCACGCCACCGAGGCTGTGGCCGACCACCACCACCGGCCCC
AGGTGCTGGTCATGCAGGTAGGCCAGCAGCTGCCCGCGCATCGCCGGCAGGAAGCCGGCC
GGGCGCGGGTCGGCCGCTGCCGCGCCAGCAAAGCCCGGCAACTGCACCAGGTGGCACTGC
ACGTCCTTCAGGGCCAGGCAGGTCTCGCGCCAGGCCTCGGCGCTGCTGTTGAGGCCGGGG
ATCATCAGCAGCGGTCGCCCCATGCCGACCACCTCGACCTGTACCTTGCCAGCGGTCGAG
CCGGTGGCGGCATGCGCGGAACCGGAGCCGAGCACGGCCATCGCCATGCCGATCATCGCC
AGCCGGGCCAGGGCCTTCATCGCGTACCAGAGTGCCAGGAAGATCTTCATCGTGTGCTCC
TTCATCAGGTGGGGGGTGCCGGGATGGGAGCAGCGTGCGCCCGGCTACGGCAGCCAGGTT
GCGATTCCGGAGCAACGGCCGCAGACCCGGGCAAACGGTCGCCGGCGGCGGACGGTGCCA
GTCCATGCAGCCAACTAACATCCATCTTGATGAAGCGATATACTGACCCGCACCCGCCGC
TGCCGCCCGTGCCATGACCGCCATCAGCTTCGAGTTCTATCCGCCCAAGACCGACGAACA
GCGCAGCCAGCTGGACCGCGCCGCGGCCAGGCTGAAGGACTACGACCCCGAGTACGTGTC
CTGTACCTTCGGCGCCGGTGGCTCGACCCTGAGCTATACCTCCGAGACCGTGCGCCACCT
CAACCAGCACCACGGCTTCGAGGCTGCACCGCACCTGTCCTGTGTCGGCGGCACCCGCCA
GGAAATCCGCGAACTGCTCAAGCTGTACCGCGCCATCGGCTGCCATCGCCTGGTCGCGCT
GCGTGGCGACCTGCCCTCCGGCATGGGCTTCCCCGGTGACATGCGCTACGCCGCCGAGCT
GATCGACTTCATCCGCGCCGAACACGGCACCGCCTTCCGCATCGAAGTCGGTGCCTATCC
GGAGACCCATCCACAGGCCTCCGATGCACTGGCCGACCTGAAGCACTTCAAGGCCAAGAT
CGATGCCGGCGCCGACGCGGCGATCACCCAGTATTTCTACAACCCGGATGCGTACTTCCA
CTTCGTCGATGCCGTGCGCCGGCTCGGCGTGCAGGTGCCGATCACGCCCGGCATCATGCC
GATCGCCAACTTCAGCCAGCTGCGCCGCTTCTCCGAGCAATGCGGTGCGGAGATCCCGCG
CTGGATCAGCCGCAAGATGCAGGCCTATGGCGATGACGCCGAATCGGTGCGGGCGTTCGG
TACCGAAGTGGTGGCCAAACTGTGCCAGCGCCTGATCGAGGGCGGCGCGCCGGGCCTGCA
CTTCTACACCTTGAACCTGGCCAAGCCGACCACGTCGGTGTTGAAGCTGCTGCACGGCTG
AAAGCACGCCATGCCACCGCGATCGGCGCTACCCTGCGCCGATGAACCGGTTTTCCTTCC
TGCTGTTGCTGCTGTCGTTGTGTTCGGTATCGAGCATTGTCCATGCGCAGTCCCCGCGCT
TGAACCGCTGCACCGATGCGCAGGGGCAGAGCGTGTATACCGACCGCCCCTGCGACAGCG
TTGGCGCCCGGTCGCGATTGCCACCGCCCGCGCCCACCGGCAGCACCCTGCCACGCGACA
CCCTGGGTGCGCGCTGCCCACGACGCCTGAGCGAGCTGGTGGAGGCACTGCGCACCGGCA
TCGTCAGCAACGATGTGAACCGGCTGTCCTCGCTGTACCTGTGGGGTGCGGTCTCCGATG
CCGGCGCGCAGCGCATCCTCGGCCAGTTGGAATCCTTGGCACGGCGGCCACTGGTGGACG
TGGTGCCGGTGTATCCGCCACAGGGGCTGGCGTCCTCGCAGGAGGAGGGTCAGAGCCCTG
CGGCGCAGGAATCCGCCCCTGAGCCGCCAGCGCCACGGCATCCGGTCGGCCTGCGCCTGG
AGCAGACGCTGCCCGGCAGCGCGTCGCGAGCGTCCACGGTGCTGGGATTGCGGCGGCAAT
ACGGATGCTTCTGGATCACGTTGTGATCGGGAGGGGTCGGATCCCTTCCCAGCGGAAAGG
GCTTCGACCCCGGATTGCCGCGATGGGGTCAGAGCCCTGCTGCGCAGGGATCTGACCCTG
CATGCCGGCTCACGCCGGCCACAGCCCACGAATCGCAGCGATGCCCTGCCCGCCATGCCG
ACGCGCTTCGGCGATATGGCCGGCGGCCATGCCGCCCAACGCGTAGATCGGCAGCGATAC
CTGCGCGCGCAGCGCAGCGAAGGCCTCCCAGCCCAGCGGCACCGCCCCGGGATGGCTGGC
CGTGGCCTGCACCGGGCCGAGCACCGCGAAGTCGCAGCCCAACTGCTGCGCCGCCTGCAG
CTGCTCCAGGTCGTGGCAGGACGCGGCGACCAGCTGTCCTTCCGGCAAGGGCCGCTCCTG
CAGGGCCAGCAACTGCTCGCTGCCCAGGTGCACGCCCACGCCCAGTGTGCGGGCCAACGC
GACATCGCGGTTGAGCAGCCACTGCACGCCGCGACGATGCGCGCGCACGGCCTGTTCGAT
CATCGCCTGCCGTTGCGGATGCTCCGGCGGCAGGCGCAGCTGGATGCGCTGCTGGCCCGC
CGCCACTGCCTGCTGCAGCCGTTCATGCCAGTGCTGCACGCCGCCGGCATCTTCGGCCGG
CGCCGGCGTGATCAGGTAGCGATCCGGTTGGCGCAGTGCGGCCACCACCGGCAGGTCGGC
CGGCGGCATGGAATAGCGGCCCAGCTTGTCCTGCGCCACCCAGGTGATCGCCTGGCCCTC
GCGCCCGCGCGGTGTGCCCTTCCAGCTGCGCACGTGGCGCACTTCCAGGGTCAGGTGCTT
GTCCGGATAGCGCTGCGGCACATCCATCAGCCAGAGCCCGACATCGGCCTCGATGCCCAG
CTCTTCGCGCAGTTCACGCACCAGCGCCTGTTCGGAGGTCTCGCCGGATTCGCGCTTGCC
GCCGGGGAACTCCCACAGGCCAGCCATGTCGCGGTTCTCGGTACGGCGGTTGAGCAGCAC
GCGGCCACGGGCGTCGGTGATGACGGCGGCCACGACATGGATCGATCGGGTGGGAGAAAC
CATGGGGCCAGCATGCCCAGAACAGGGCGGCCAGCGCAATCACGAATCCGCGCCGGATCG
CCCGCGCCAAAGCAGAAGGCCCCGCTTGCGCGGGGCCTTCCGGGGTCAGCTCAGCTGGCC
GTGGCAGTGCTTGTACTTCTTGCCACTGCCGCACGGGCACGGATCATTGCGGCCGATCTT
CGGCTCGTCGCGCTGCAGCGTGGCCACGCCCTGCTGGGCGGCTTCGACCTGCGCGGCTTC
CTCGTCGGCGCTGTAACCGCCGGCATCCTGGTGCTGGAACTGCGACTGGCTCAGGCGCGC
CTGCGCCTGCTGGCGCTCGGCCGCTTCCAGCGCCTGCACTTCCTCGTCGCTGCGGATGCG
CACGCGGGCCAGCAGGGTCACCACTTCGCGCTTGACGTTCTCCAGCATGTCCGAGAACAG
CTCGAAGGCTTCCTTCTTGTATTCCTGCTTCGGCTGCTTCTGCGCGTAACCACGCAGGTA
GATGCCCTGGCGCAGGTAATCCATGCGCGCCAGGTGCTCCTTCCAGCTCTGGTCCAGCAC
GGTCAGCATCACGTGCTTCTCCAGCGCGCGCATGGTTTCTTCGCCCAGGCCGGCTTCCTT
CTCGGCGAAGTGCTGGTTGACGCGCTCCTGGACCTTGGTGGCGATGGCCTCGGCGTCCAG
CTCTTCGTGTTCCTTGACCAGGTCGGTCAGCGACATCTGCAGGCCGAAGTCCGACTCCAG
GGTCGCTTCCAGGCCGCGCAGGTCCCACTGCTCGTCGATCGAGTTCGGCGGCACGAAGCG
CGCCACGATGTCGAAGATCACGTCGTCGCGGATGCCATCGACATTCGCCTTCACCGACTC
GGCATCCAGCAGCTCGTCGCGCTGGGCGTAGATCACCTTGCGCTGGTCGTTGTTGACGTC
GTCGAAGTCCAGCAGGTTCTTGCGGATGTCGAAGTTGTGGGCCTCGACCTTGCGCTGCGC
CTTTTCGATCTGGCGGCTGACCAGGCGGTCCTCGATGACGTCGTCTTCCTTCATGCCCAT
CATGCGCATGGCCTTCTGCACCCAGTCGGAGGCGAAGATGCGCATCAGGTTGTCTTCCAG
CGACAGGTAGAAGCGGGACGAACCCGGGTCACCCTGGCGGCCCGAACGGCCGCGCAGCTG
GTTGTCGATACGACGCGATTCGTGGCGCTCGGTGCCGACGATGTGCAGGCCGCCGGCCGC
CTTCACTGCCTCGTGGCGCTTCTGCCATTCGGCCTTGACCGCCGCCTTCTGCTCGTCGGT
CGCGTCCTCGCCTAGGGCGTGGATCTCGGCTTCCAGCGAACCGCCCAGCACGATGTCGGT
ACCGCGGCCGGCCATGTTGGTGGCGATGGTCACTGCGCCCGGGCGGCCAGCGTTGGCGAC
GATGGTCGCTTCGCGGTCATGCTGCTTGGCGTTGAGCACTTCGTGCTTCACGCCGGCCTT
GCTCAGGTGCTCGGACAGCATTTCCGAGGTTTCGATCGAGGTGGTACCCACCAGCACCGG
CTGGCCGCGCTTGGCGCACTCTTCGATGTCGGCCAGCACCGCATTGAACTTGCCCTTGCG
GTTGAGGAACACCTGGTCCGGACTGTCCTTGCGGATGGTCGGGCGGTTGGTCGGGATCAC
CACCACTTCCAGGCCGTAGATGCTCTGGAATTCGAACGCTTCAGTGTCGGCCGTACCGGT
CATGCCGGACAGCTTCTTGTACATGCGGAACAGGTTCTGGAAGGTGATGCTCGCCAGCGT
CTGGTTTTCGCGCTGGACCGGCACGCCTTCCTTCGCTTCCACCGCCTGGTGCAGGCCGTC
GGACCAGCGGCGGCCGGCCAGGGTACGGCCGGTGAACTCATCGACGATGACCACTTCGCC
GTCGCGCACGATGTAGTCCACGTCACGCTGGTAGATCGCGTGCGCGCGCAGGGCGGCGTT
GAGGTGGTGGACCACGGTCAGGTTCTGCGCCGCGTACAGGCCTTCGGTCTCGCCGTCGAG
GATGCCGGCTTCAACCAGCAGCTGCTCGGCGTGCTCCATGCCCGCTTCGGACAGGTGCAC
CTGCTTGCCCTTCTCGTCGACCCAGAAATCGCCTTCGCCGTCTTCCGCTTCCTGCTTGAC
CAGGTGCGGCACGACGCGGTTGACGCGGATGTACAGCTCCGGGGAATCATCGGCCGGACC
GGAGATGATCAGCGGGGTACGCGCTTCGTCGATCAGGATGGAGTCGACTTCGTCGACGAT
GGCGTAGTGCAGGCCGCGCTGGTAACGGTCGGCCTTGGACAGCGCCATGTTGTCGCGCAG
GTAGTCGAAGCCGAATTCGTTGTTGGTGCCGTAGGTGATGTCGGCCGCGTAGGCCTCGCG
CTTGTCGCTGTGCGGCATGCCCGGGTACACCACGCCCACGCTCAGGCCCAGCCAGTTGTA
CAGCTTGCCCATCTGCGCGGCGTCGCGGCGGGCCAGGTAGTCGTTCACGGTGACCACGTG
CACGCCCTTGCCTTCCAGCGCGTTGAGGTACACCGGCAGGGTCGCCACGAGGGTCTTGCC
TTCACCGGTGCGCATTTCTGCGATCTTGCCCAGGTGAAGCACCATGCCGCCGATCAGCTG
CACGTCGTAGTGGCGCATGCCCAGCACGCGGCGGCCGGCTTCGCGGCAGACCGCGAACGC
TTCCGGCAGCACCTTGTCCAGGGCTTCACCGCCGGCGATGCGCTGCTTGAACTCCGGCGT
CTTGGCCTGAAGCTGCTCGTCGGAAAGCTTCTCGATCTCCGGCTCCAGCGCATTGATCTT
GGCGACGATGCGGTTGAGCTGGCGCAGCTGTCGTTCGTTACGACTGCCAAATACGCGGGT
AAGCAGGCTGTTGATCATTGAAGGAACCGGGTTGGATGGACACGACGCCCGGCCTCCCCC
TTGGGATCCGTCCGCCGCAAACGAAACAGGGCGCCTGGCGCCCTGTCGATGGCAACACCC
ATTGTAGCTTGGGACGGGCGGCTGAGGTTTCAAGCGCCAATCCGGTCGCAATCGCCCCGG
ATTCGGCAAAGAAACACGGATGCGGGGTCGGACCCCTTTCGCCATGGCGAAAGGGCTCTG
ACCCCAGCCCTCAACCGCATCGGGTCAGAGCCCTTCCGCGGCGCGGAAGGAATCCGACCC
GGGCATCAGCCGCGGCTGACGCGGCCGACCGGCGTGTTGCCGCCGTCGCCGAGGAACTTG
CGCGGGTTGACCACGTTGCCGTTCTCCCACACCTCGAAGTGCACGTGGGCACCGGTCGAA
CGGCCGGTGGAACCGGCCTTGGCCACTTCCTGGCCGGCGCGGACCAGGTCACCGGCCTTC
ACCACCAGGCGCGAATTGTGCGCGTAGCGGGTGACATAGCCGTTACCGTGGTCGACATCG
ACGACGTTGCCATAGCCGCCCTTCACACCGGCGAAGCTGACCACGCCTTCGGCCACGGCC
ATCACCGGGTCACCGACCTTGGCGTGGAAGTCCATGCCCTTGTGGGTGGCGGCGCCGCGG
CCGAACGGGTCGGCACGGGTGCCGAAGCCGGAGGTCACGTAGCTGTTGCGGATCGGCATG
CGCGACGGCACGGCGTTCTGCTGCAGCTGGTGGTCGAACATCAGCGATTCCATCACCGAC
AACTGGCGGCCTGAAGCAGCGAAGCGCTGCTCCAGCACCTGTAAGTCGGCGTTGACGTCC
TTGACCGGGATGTCGCTGGTCGGGCCGCCGGCGTCGCCATCACCGAGGCCGGGGGTCTCG
TTGAAGTCGAATTCGCCATCTTCCAGCTTGCCCATCTGGGTCAGCCGTTCGCCAAGCGCG
TTCAGGCGGGTGGCCTGCGCCTGCAGCTCGCCGAGGCGGGCAGCCAGCGCGTTGACCTGG
GTCTGCGCATCGCGCTTGACCTTGGCCAGCTCCGCATCCTGGCGCTCGACCTTGGCCTGC
AGGCGCGAATCATTCAGCGCACTGGCGCCAATGCCGCCGGCAAGGCCGATAATGCAGCCT
ACCCCGAGCACGCTGCCCAGCAGGGCGCGGGGGCGGTCCTCGAAATAGAACCGCAAACGC
GTGATCGGCGACGCCTTGGCCTGTCCTTCACGCGTTTTGATTACGATCTTTTTGAATGCC
ATCAGTGAGTTTTCATGTCTGAGCCGAAATCCAGCGTTCGCCCCGCGTCAGTGCCGAAAC
CGGCGCTGGATGCGGTAATGGCGGACAAAAGCGGGAACCCGCTGCGTCGGGCCTTGTGGC
TCGACGCGCTGGACCGGCAGTTGCGCCCCCAGTTGCCGCCACCTCTGCGCAGCCGCTGCC
GGCTGGCCAATGTGGACGGGGAACACCTCGTTTTTCTCGTCGAGTCCCCGGTCTGGCATG
CCAAGTTGCGGCTTGCCGAAGCCCAGTTGCTCGACGCGGCCCGTTCCATCGGGCTGAAGG
CCACCAGGGTGACCATCAAGACTGCGTCCACCACTCCCTCACGCTCCCCAGCGATCGACA
ACCGGAATGGCCCCCACGCAGTTTCAGCCGCCACGCACAAAGGGCTACGCGACGCCTTGG
CTTGCCTGCAGGACGTTCCCTCGAAGCCGAAGAAGCGATCCTGATGGCAACGGAGCATCC
GGCTCCGCTCCCCGTCGCGCGTGTCACCACGGCGTGAAACATTTCGGGGGCCGGGTCGCA
TCCTAGCGGCCATCCGGAGGCCTGTCGTTAGATTGAAGTTAAAACTTCGTTAAATTCAGG
CTTCCGATCCAACAGGTTCACAAAACCGTGACCTTGAACCGGCCTTGACGCCTTTCAAGC
ACGCTGAATGCGTCGCAAGCGCCGGAAACAACGACGCCGCCCTGGAAGGCGGCGTTTTTA
TCTTGAAATTCAACGATCTACGGAATCAGGCGTAGGCCGGGGTGGCATATTCCACCGGAT
CCGGGGTGGTCGGCGAGTCGAAGCTGACCCATTCCCAGGCGCTGGCGTCGGCCATCAGGG
CCCGCACCAGCTTGTTGTTGAGCGCGTGGCCGGACTTGAAGCCCTCGTAGGCGCCCAGCA
CCTGGCCACCGGCCAGGTAGAGGTCGCCAATGGCGTCAAGGATCTTGTGGCGCACGAACT
CGTCGGCGTAGCGCAGGCCGTCTTCGTTGAGCACGCGGAACTCGTCCAGCACGATGGCGT
TGTCCATCGAACCGCCCAGGCCCAGGTTGCGCTCGCGCATGTATTCCAGGTCGCGCATGA
AACCGAAGGTGCGCGCGCGGGAGATTTCCTTGGTGTAGGCCAGCGTCGAGAACTCGATTT
CCTGCCGCGACTGCTTGGCCGGGATCATCGGGTGGTCGAACTGGATGGTGAAGCCCAGCT
TGTAGCCCTCGTACGGGGTGAAACGGGCCACCTTGTCGCCCTCGGTCACCTCCACGGTCT
TGAGCACGCGGATGAAGCGCTTGGGCGCATCCTGTTCGATGATGCCCGCCGACTGCAGCA
GGAACACGAACGGGCCGGCCGAACCGTCCATGATCGGCAGCTCGGCCGAGGACAGTTCGA
CGATGATGTTGTCCACACCCAGGCCGGCCAGCGCCGACATCAGGTGTTCGACGGTCTGGA
TCTTTGCGTCGTTGCAGGTCAGGCCGGTGCACAGGGTCACTTCGGTGACCAGTTCGGCCT
TGGCCGGCACCTCCACCACCGGGTCCAGGTCCACGCGGCGGAACACGATGCCATGGTTGA
CCGGTGCCGGGCGCAGGGTCATGTAGACCTTGTCACCACTGTGCAGGCCAACGCCGGTGG
CGCGGATCGTGTTCTTGAGGGTGCGTTGCTGGATCATGGGGGATGGACCGGAAGTGACAC
ATTAGATTAACACGCGCACTCCCCTACCCCGGCTGAAACGCCAGTTGCAGCCACCGGCAG
GATCCACCGGCACGCCGCTGGAAAGCGCGTGAAGCAGGGCGGCCGGGCCCATCCTGGCCC
GGCGCCCGCGTTTTCAGGACATGGTGGCGCAACCCGGGGAGGACAACCCCGGGCCGCCCC
GCTTAGTCCGCCTGGCGGCGCAGGAACGCCGGGATGTCCAGGTAATCGTTCGGCAGTTCC
GCCGCCGCCGGGGCCGAAGCGGCCGGGGCCGAAGGGGCGGAGGCCGCTGCGGTATCGCTG
CTGGCGCGACGCAGGCCCAGGCCCATGCCACCCACCGCCTTGGAGACGGCATCGCCGCCG
TTGTCGAACTCGCCGAACTCCGGCTGGCCGGTGGTGGCGTTGCGGACCAGCTTGATCGGC
GCACGCTCGCCCGGACGCTGGGTCTTGCTGGCCGAGACGCGGTTCAGGCCGGTGGCCACC
ACGGTCACGCGCACTTCGTCCTGCATGTCCGGATCGAGCACGGTGCCGACCACCACGGTG
GCATCTTCGGAAGCGAAGCCATCGATGGTGCGGCCGATCTCGTCGAACTCGGCCATGGTG
AAATCGGCGCCGGCGGTGATGTTGACCAGGATGCCGTTGGCACCAGCCAGGTTCACATCG
TCCAGCAGCGGGTTCTGGATCGCCGATTCGGCAGCGGCCTGGGCGCGGTCATCGCCACGG
GCGGTGCCGGTACCCATCATCGCCAGGCCCATTTCGGACATGACGGTGCGCACGTCGGCG
AAGTCGACGTTGATCAGGCCCGGACGCACGATCAGGTCGGCGATGCCCTGCACGGCGCCC
TGCAGCACGTCGTTGGCAGCGCGGAAGGCCTGGATCATGGTCGCGTTGCGACCCAGCACG
GTGATCAGCTTCTCGTTCGGGATGGTGATCAGCGAGTCGCAGTGCTGGCTCAGTTCCTCG
ATGCCCTTCAGCGCCACCTGCATGCGGCGACGGCCTTCGAACGGGAACGGCTTGGTGACC
ACGGCCACGGTCAGGATGCCCATTTCCTTGGCCAGCTGTGCCACCACCGGCGCAGCGCCG
GTACCGGTGCCGCCGCCCATGCCGGCGGTGATGAACACCATGTCGGCGCCCTGCAGCGCG
TCCATGATGCGCTCACGGTCTTCCAGCGCGGCCTGGCGGCCGACTTCCGGGTTCGCGCCT
GCGCCCAGGCCCTTGGTCACGTTGGTACCCAGCTGCAGCTGCAGCTTGGCACCACAATTC
TTGATGGCCTGCGAGTCGGTGTTGGCAGTGATGAATTCCACGCCATCCACTGCCGAGTTG
ACCATGTGCGCCACGGCATTGCCGCCGCCGCCGCCCACGCCAACCACCTTGATCACCGCA
TTGGGTGCCATCTTTTCGATCAGTTCAAAATGCGCCATGTCCGTGTCCTCGTTGTATCCG
CTTTGGCTGGCATGGGCATTCGGGCGTCCTGCCGTCCTGCTGCATGCCGACGTTGCGGCT
GTGTGGGTTGTGTGTAGCCAGTATTGCGTTGTGATGCGGGTACTGCGGGTGTTGCGCCCG
GGCGAGGCCCGGGTTTTCGGGTTCCGCGTCAGAACTCGCCGCGGAACCAGGTCTTGAGTT
TCTTGAACATGCTTCCGGCGCGCCCGGTGGGCAGCGACGGCCGCCGCGGGTGCTCGATCT
GGCTTCCCATCAGCAGCAGGCCCACGCCGGTGGCGTGCACCGGGTTGCCGACCACTTCGC
CCAGGCCGGTGACGTGCTGCGGGATACCCACGCGCACCGGCATCTGCAGCATTTCCTCGG
CCAGTTCGACCACGCCTTCCATCTTCGACGCGCCACCGGTCAGCACCATGCCGGCGCGCA
CCAGTTCCTCGAAGCCGGAGCGGCGCAGTTCGGCCTGCACCATCTCGAAGATTTCCTCGT
AACGGCCCTGCACGGCCTGCGCCAGCGAATGGCGCGGCATGCGGCGCGGCGGGCGGTCGC
CCACCGACGGCACCTGGATGCTCTCCTCGGCCGTGGCCAGCTGGGCCAGGGCGCAGGCAT
AGCGCACCTTGATCTGCTCGGCTTCCGGGGTCGGCGTGCGCAGCATGTGCGCGATGTCGT
TGGTCACGTGGTCGCCGGCGATCGGCAGCGAGGCGGTGTGGCAGATCGCACCCTGCACGA
ACACCGCGATGTCGGTGGTGCCGGCGCCCATGTCGACCAGCACCACGCCCAGCTCGCGCT
CGTCGGCGGTCAGCACCGCCACGCTGGAGGCCAGCGAGGACAGCACCAGGTCGTCCACCT
GCAGGCCGCAGCGCTGCACGCACTTGCTGATGTTGGCCGCCGCCGACTGCGCGCACACCA
CCAGGTGCGCATGCACTTCCAGGCGCACGCCGGTCATGCCGACCGGGTTGCGGATGCCTT
CCTGCGAATCGTCCAGCACGTACTCGCGCGGGATCGCGTGGAGGATCTTCTGGTCGGCCG
GGATCGCCACCGCCTTGGCCGCGTCGAGCACGCGATCCAGGTCGCCCCAGGTCACTTCAC
CGTCGCGGATCGGCACGATGCCCGGCGAGTTCTTGCACTGCACGTGGTTGCCGGAAATCG
AGGCGTACACCGAACGGATCTCGCAGCCGGCCATCAGCTCGGCTTCTTCCACCGCGCGCT
GGATCGACTGCACGGTCGATTCGATGTCCACCACCACGCCGCGCTTCAGCCCGCGCGATT
CGTGCGAGCCGATGCCGATCACTTCGATCGGGTTGCCCGGCGAATACTCGCCCACCAGCG
CCACCACCTTGGAGGTGCCGATGTCCAGGCCAACGATCAGCGATTTGTCACCCTTGCGAT
TCATGTCCTTTCCTGCGTGCTTCTGGCCGGGGTCGCCGGCGTTTTCGCCGGCGTGGCCGG
GGTACCCCAGCTCAGCGTGAAACCATTGGTGTAACGGAGGTCGGCGCGCTCGATCGGCGC
GTCCTGACGGTTGAGCTGCGGCAGTACCTTGACGAAGCGCTGCATGCGCGAGCGCGCGTC
GTCGCGGCCGACCACCACTTCGGTGCCGTTGCTCAGCACCAGCGACCAGCTGCCGCGTGC
GTCCATCGTCACCCGGCGCACATCGACGCCGGCCGGTGCGAACAATGCACGCGAGTCGCT
GTACAGCTTCATCACTTCCGCGGTCTGGCTGTCCGGGCCATCCAGCTCCGGCAGCGCCAG
GTCGGACAGCTTCTTCGGCGTGGGGAACAGCTTGCCCTGCTCGGACACCAGGCGGTCGGT
ACCCCAGCGGGCGAACGGCTTGTGCTCGACCAGGGTCACTTCCAGCACGTCCGGCCACTG
CTTGCGGACCTGCGCGCTTTCCACCCACGGCAGCTTCTCCAGGGCGTCCTGCGCGTCCTG
CAGCTTGACCGCGAAGAAACCGGCGCGCGCATACGGCAGCAGCACCTGCTGCAGCTGTTC
GGCCGGCACCCGCTTGAACTCACCATGCACGCGCAGCTTCGCCAGCGGCCAGCGCTCGGC
GCCGACCCAGCCATTGACTACGGCCACCACCGGCAGTGCAACCACCGACAGCGCCAACAG
CCAGACGAAGATGCGCAGCACCGCGTTCATGCGTGCGAGGCCTCCAGGGTCTGTTCCAGC
ACGCGCCACACCAGTTCCTCGAAACCGATGCCGGCCTGGCGGGCCGCCTTGGGCACCAGC
GAATGGCTGGTCATGCCCGGCGCGGTGTTCACTTCCAGCAGGAAGAAACGGCCGCTGTCG
CGATCGCGCATCACGTCCACGCGGCCCCAGCCACGGCACCCGGCGGCACGGAACGCGGCC
AGCGCGATGCGCCGGATGTCCTCTTCGTCGCCACCGTCCAGGCCCGGACACAGGTACTGG
GTGTCCTCGGCGATGTACTTGGCGTTGTAGTCGTACCACTGGCCCTTGGGCACGATGCGG
ATCGACGGCAGTGCGACGTCGCCAAGGATGGCCACGGTCAATTCGTCGCCGACCACCATC
TGCTCCATCAGCAGCTGGCCGTCGTAGCGCGCAGCCAGGGCCACCGCTTCATCCAGCCCG
GCGTCATCGGTGACCCGGCTGATGCCCACGCTGGAGCCTTCGTTGGCCGGCTTCACCACC
ACCGGCAGGCCGAGTTCGGCGGCATTGGCGTGCACGTCCTCGGCAGTGACCTTGCGGTAC
TGCGGGGTCGGCAGGCCCAGCGACAGCCACACCTGCTTGGTGCGGATCTTGTCCATGCTC
AGCGCCGAACCCAGCACGTTCGAGCCGGTGTACGGCACGCCGAAGGCGTCCATCAGGCCC
TGCACGATGCCGTCCTCACCGCCACCGTTGTGGCCGTGCAGGATGTTGAAGACGCGATCG
ATGCCACCGGCGGCGAGCGCGCTGGCGAGCGCCGGAATGCCGTCCACCGCGAACGCATCG
ACGCCACGCGACTGCAGGGCTTCGAGCACGTTGCGGCCCGAATCCAGCGACACCTCGCGT
TCGCTGGAACTGCCGCCCAGCAGCACGGCGACGCGGCCGAACTCGGCCGGGTCGGTCACG
CGCAGCGGCGGGAAGGTCAGCGTGCTCACGCCTGGCCCTCCCCCTTGAAACCTTCCGCCG
CGATATGGGTGGCCACGGCACCGATGTCGCCGGCGCCCATCATCAGCAGCAGGTCACCGT
CCTGCAGCACGTCCGGCAGCACGCTGGCCAGCTCGGCGGCCTTGCCCACCACCACCGGCT
CACTGCGGCCACGCGCGCGGATGGCACGGGCCAGCGCGTGCGAGTCGGCGCCGGCAATCG
GTTCTTCACCGGCCGGGTAGACCTCGCTCAGCACCAGCGCATCAACGCTCGACAGCACGG
CGGCGAACTTGTCGAACTGGTCGCGGGTACGGCTGTAGCGGTGCGGCTGGAAGGCCACCA
CCAGGCGCTTGTCGGCCCAGCCACCACGAGCGGCGGCGAACACTGCCTCCAGCTCGCTCG
GGTGATGGCCATAGTCGTCGATGATGCGGACCTTGGCGCCACTGGCGGTGGTCACCTCGC
CCAGATCGTTGAAGCGACGGCCGACACCGGCGAAGCCCTCCAGCGCGCGTGCGATCGCGT
CCGGGGCCACGCCCAGCTGCCAGCCCACCGCAGCGGCGGCCAGCGCGTTGAGCACGTTGT
GCCTGCCCGGCAGCGCCAGCACCACTTCCTGGCTGGTGCCCTGCGGCAGGCGCAGGGTGA
AGCGCATGCGCGACCCTTCCTGCACCACGTTCTCGGCGCGCACGTCGGCCTGCGGGCTCA
TGCCGTAGCTCATCACGTGGCGCGGGGTCCTGGCGGCCAGCGCGGCGACTTCCGGATCAT
CGATGCACAGTACCGCCAGGCCGTAGAACGGCAGGCGCTGCAGGAACTCGGCAAACGCCG
CCTGCACGCGGGCGAAATCGTTGCCGTAGTTTTCCAGGTGGTCGGCATCGATGTTCGTGA
TGATCGACATCAGCGGGTTCAGGCGCAGGAAGCTGCCATCGCTTTCATCAGCCTCGGCCA
CCAGCCACTGCCCGCCACCCAGCTTGGCGTTGGCACCGGCGGCCAGCAGCTGGCCACCGA
TCACGAACGTCGGGTCCAGGCCACCTTCGCTCAGCACCGCAGCGGTCAGGCTGGTGGTGG
TGGTCTTGCCATGGGTACCGGCCACGGCGATGCCGCGGCGGAAGCGCATCAGCTCGGCCA
GCATCGCCGCACGCGGCATGATCGGAATGCGCTGGCTGCGTGCTTCCATCAGTTCCGGGT
TGTCTTCGCGGATGGCACTGGAGACCACCACGCAGTCGGTGCCCAGCACGTTGGCCGCGG
AGTGGCCGCGCATGATGCGCGCACCCAGGCTGGCCAGGCGGCGGGTCGCCACGTTGTCGG
CGTTGTCCGAGCCGGACACTTCATAGCCCAGCGTCAGCATCACTTCGGCGATACCGCTCA
TGCCGGTGCCGCCGATGCCGACGAAATGCACGCGCGGGAACGCGCGCACCAGGTCGTTGG
TGTCGTGCAGGCGGCGGATCATGCGCGGCCTCGCGCAGGGCAGGCGCGGTGGCATGCCTT
CTTCATACAGCTTCCTCGAGAATGATATCGGCGATGCGCTCGGCGGCATCGACCTTGGCC
AGGGCACGCGCGGCTTGCGCCATCTGCATGCGGCGGGCGGGATTTTCGGACAGATCGCGC
AGCAGTGCGGCAATGCCGTCGGCCAGCGTTCCGTCCTGCTTCAGCAACACCGCCGCGCCG
CGCTCGACCAGGTACTCCGCGTTGCGGGTCTGGTGATCGTCGACGGCAGCGGGGAATGGC
ACCAGCACGCTGCCGACACCGACCGCGCACAGCTCGGCCAGCGTGGACGCGCCGGCGCGG
CAGACAACCAGGTCAGCCCAGGCGAAGGCTTCGGCCATGTCGGCGATGAACGGCGTGATT
TCCGCCTGCACACCGGCCTTGGCGTAAGCCTCCACCGCTTCGGCATGCATCTTCTCGCCG
CTCTGGTGGCGCACCTGCACCGGCAGGCCGGCGCCCAGCGCGGCAATCGCCTGCGGCACG
CCGGTATTGAGGGCACGCGCGCCCTGGCTGCCGCCCACCACCAGCACGCGCAGCGGGCCT
TGCCGGTCGGCGAAGCGCTGTTCCGGCGGCGCGATGGCAGCGATTTCCGCGCGCACCGGG
TTACCGACGAACTCCTCGCCCTTCGCGAAGGTGCCCGGGAAACCGGTCAGCAGGCGACGC
GCATAACGTGACAGGATGCGGTTGGTCAGGCCCGGCGCACGGTTCTGCTCATGCACGATC
AGCGGCAGGCCATGCAGGCGCGTGGCCATGCCACCGGGGCCGGAGGCAAAGCCACCGAAG
GCGACCACCGCGCGCGGCTGGCGCTGGCGGATGATGAGCCCGGCCGCGCGCAGCGCGCGC
ATCAGCCGCCACGGCGCCGCCAGCAGGGCCAGCTTGCCCTTGCCGCGCAGGCCAGTGATG
GCCAGCGTATCGATGGCGATGTCGTGCTGCGGCACCAGGCGGGTTTCCATCGCACCGTCG
GCGCCCATCCAGGTCACCGGCACGCCGCGCTGGCGCAGCACGCGGGCCACGGCCAGGCCG
GGGAAGATGTGACCGCCGGTGCCTCCGGCCAGGATCATCACCGGGCGCCCACTCTCGGTG
GCTGCACTCATGACAGCCTCCCGAAGGTCGGTTCGATGCGCGACTGCAGGCGGCTGGTGC
CACGTGCGGCGCTCGCTGCAGCGGACGCGGGTGCGACCGGCTCGGCACGCATCGGCACGC
TGGCGTCCACCGCTGCGGCGGGCTTGTCCATCGGTTCGGCTGCGGCGTCTTCGGCGCCAC
CGATGCGCACGGCCTGGCGGCGCTCGGCGCGCTTGAGTTCATACGACACGCGCAGCAGCA
GGCCCATCGCCACGCAGGTCATCAGCACCGACGAACCGCCGGAGGAGATCAGCGGCAGGG
TCAGGCCCTTGGTCGGCAGGATGCCCAGGTTCACGCCGATCGAGACGAAGGTCTGCATGC
TGATCCACAGGCCGATGCCGAAGGCGATGTAGCCGGAGAAGTGGCGCTTCATTTCCACGC
AGCGCATGCCCAGCCAGAAGGTGCGGCCGACCAGCAGCGCATACAGCGCCACGATCACGC
AGGTACCCAGGAAACCGAATTCCTCGGCGGTGACCGAGAAGATGAAGTCGGTGTGCGCTT
CGGGCAGGTAGTACAGCTTCTGCACGGAGTTGCCCAGGCCGACGCCGGTCCATTCACCAC
GGCCCACCGCCATCAGCGCGTTGGACAGCTGGTAGCCGTCGCCCTGCTGGTCGGCCCACG
GGTCCAGGAAGGAGGTGATGCGGCGCATGCGGTACGGCTCGATGATCGCCAGCGCGCTCA
TGCCGACCAGGCCGATGATCACCGGCATCGACATGCGCGGCATGTTCACCCCGCCCAGCA
CCAGCATGCCGGCGGTGATCGCCAGCAGCAGGGTCGAGGAACCGAAGTCCGGCTGCAGCA
GCAGCAGCACCACCAGCGCACCGGCCACGCCCAGCGGCTTGAGCATTGCCGGCCAGGTCG
CATTGACCTCGTCGCGGAAACGTACCAGGTAGCTCGACAGCCAGACGATGTAGAGCACTT
TCACCGCTTCGACCGTCTGGAACTTGGAAATGCCCAGGTTGATCCAGCGGCGCGCACCGT
TGACCGTGCTGCCCAGTCCCGGTGCGAACACCGCCAGCAGCAGTACGAAGCAGCCCAGCA
GCAGCATCTGGTTGTACTGCTCGATCGACTTCAGCTCGGTGCGGGCGGCAATGACCGCCA
GCACGATACCCACCGCCAGGAAGATCAGGTGGCGGTTGAGGTAATAGAACGGGCTGCTCA
TCAGCGCGATCGAGCTGGAGGCCACCATCACCACGCCGACACCGGTGAGCGCGATGATCG
CGCCCAGCAGCCACTTGTCGTAGCTGCCTTCGATGGCTTCAAGGCGTGTTGCCTGGCGGG
ACAGGTCGTTCATCTCAGCGCACCTTCAACGTGGCCAGGCCGATCAGCACGAGCACAACG
GAGATGATCCAGAAACGCACGATCACGCGCGGCTCCGGCCAGCCCTTCAGTTCGAAATGG
TGGTGGATCGGCGCCATGCGGAACACGCGCTTGCCGGTCAGCTTGAACGAGGCGACCTGG
ATCATCACCGACAGCGTTTCGATGACGAACACGCCGCCCATGATCACCAGCACCAGCTCC
TGGCGGGTGATCACCGCGATCGTGCCCAGCACCGCACCCAGTGCCAGTGCGCCGATGTCG
CCCATGAAGACCATGGCCGGGTAGGTGTTGAACCAGAGGAAGCCCAGGCCCGCGCCGGCG
ATGGCCGCACAGATGATGACCAGCTCGCCGGCGCCCGGGATCTGCGGGATCTGCAGGTAG
TTGGCGAACACCACGTTGCCCGAGGCATAGGCGAACACGCCCAGCGCGCAGGCCACCAGC
ACGGTGGGCATGATCGCCAGGCCGTCCAGGCCGTCGGTCAGGTTCACCGCGTTGGAGAAA
CCGACGATCCAGAAGTAGGCGATGGCCACGAAGCCGATGCCGGCCAGCGGCAGCGCGACC
GACTTGAACATCGGGATGTAGAAGGTCAGCGCTGCCGGCACGTCGGCCGTGTAGAACAGG
AACAGGCCCGCAGCCAGGCCGAAGATCGACTGCAGCAGGTACTTCCAGCGCGACTTCAGG
CCGTTCGGGTCACGGCGGACGATCTTGATCCAGTCGTCATACCAGCCGATGGCGCCGAAG
CACAGCATCACCGCCAGCACCAGCCACACGTAGCGGTTGCGCAGGTCGGCCCACATCAGC
ACCGACAGGGTGATGGTGAGCAGGATCAGCGAACCGCCCATGGTCGGCGTGCCGGCCTTG
GAGAAATGGGTCTGCGGACCGTCCTTGCGGATCGGCTGGCCGCCCTTGAACTGGGCGAGC
TTGCGGATCATCGCCGGGCCCAGCCACAGCGACAGGAACAGGGCCGTCAGCGCGGCAAGG
ATGGCGCGGAACGTCTGGTAGTTGAACAGCCCGAACAGGCTCTCCAACTGCTGCAACCAT
CGAGCCAGTTCATACAACATGCGGGGATTCCTCTCCTTGCGCCAGCAGCGCTTTGACAAT
CGTGTCCATGGCGCTGCCACGGGAACCCTTGACCAGGCAGCGCACGCCGGCGTGCAGCTC
GTCCTTCAGCGCCTGCGACAGCGCGTCGTGGGTGGCGAAATGGCGGCCGCCTTCGCCGAA
GGCGGAGGCGGCAGCGGCGCTGAGCGGGCCCAGTGCATACAGGCGCTTCAGGCCGGCAGC
ACGTGCGCGGATGCCGGCCTGCGCATGCAGCGCTTCCGCGTCCGGGCCCAGCTCGCGCAT
GTCGCCCAGCACCAGCCAGCCCTCTTCCGGCGCCGCGGCCAGGGCATCGATGGCCGCGGC
CAGCGACCCGGGGTTGGCGTTGTAGCTGTCATCCACCAGCACCGCGCCATTGCGCAGCTG
ATGGGCGATCTGGCGACCCGGCACCGGCTGCGCTTCGGCCAGGCCGGCGGCAATCAGCGC
CAGATCGACACCGGCGGCCAGCGCCAGGCTGGCGGCGGCCAGCGCATTGCTGACGTTGTG
GCGACCCGGCAGGCCCAGCACCACGCGGGCTTCGCCGGCCGGTGCGACCAGAGTGAACTG
GCTGCCCTGCGCACCGGCGCGGATATCGCGCGCGGTCACGTCCGCCGAGTGTTCCAGGCC
ATAGCGCAGCACGCGGCAACGCGCCGGGGTGCTGATGAAATGCTGTTCGAACCAGCGGCC
ATAGGCATCGTCGGCGTTGATCACCGCCACGCCATCGGCCGGCAGCGCGGCGTAGATCGC
GCCCTTGGTCACCGCCACGCCGAGCAGGCTGCCCATACGTTCCAGGTGCGCCGGGGCGAT
GTTGTTGACCAGCGCATAACGCGGGCGGGCGATCTCGGTCAGGTAGGCGATGTCGCCCGG
CTTGCCGGCGCCCATCTCGTAGACGGCGTAGTCGGCATCTTCCGGCGCATCGATCACCGC
CAGCGGCAGGCCGATCTCGTTGTTGCGGTTGCCCGGGTTGGCGTAGACCACCTTGTGCGC
GTGCTGGGCCACCTGCTGCAGGATCGACAGCAGCAGGCTCTTCACGCTGGTCTTGCCATT
GCTGCCGGTGATCGCGAACACCTCGGTGCCACGGTCACGCTGCATGCCGGTGGCGATCTT
CGCCAGCGCCAGTTCGCTGTCGGCCACCAGCACCTGCGGCAGTTCGACCGGCAGCAGGCG
CTCGACCAGCAGCGCACTGGCACCGCGCGCCTGCGCGTCGGCCGCGAAGTCATGGCCGTC
GAAACGCTCGCCGCGCAGCGCCACATACAGACTGCCCGGACCGAGATTGCGGGTGTCATT
GCTGACCGCATCGATGGCCACGTCGTCGCCGTGGATCTCGCCGCCGGCCCAGTGTGCGAT
CAGCGAAAGCAGGGTGCGCTTCATGCGGCGCCCTCCCCGGCCTGCGCGCTGAGCACACCG
GCCTTGGCCGCCAGTGCAGCGGCGGCCACTTCGGTGTCGTCGAAGTCATGGCGCACGCCA
TTCACTTCCTGGTACGGCTCGTGGCCCTTGCCGGCGATCAGGATGATGTCGCCGGCACCG
GCACGCTTCACCGCCAGGCCGATCGCACGCGCGCGGCTGCGCTGCACGGTCACGGCATCG
GCGTTCTGGAAGCCGGCCAGGATGTCAGCCACGATCACATCGCCATCTTCGCCGCGCGGG
TTGTCGTCGGTGACGATGACCTGGTTGGCCAGGCGCTCGGCGATCGCCGCCATCTGCGGG
CGCTTGCCGGTGTCGCGCTCGCCGCCGCAGCCGAACACGCAGAACAGCGTGCCCTGCAGG
TGCCCGTGGAGGCTGTCCAGCGCCTGTTCCAGCGCATCCGGGGTGTGCGCGTAGTCGACC
ACCACCGTCGGCAGGCCGTCTTCACCGCCCAAGCGGTTCATGCGGCCGCGGATCGGCTGC
AGCGCCGACAGCACTTCGGCGATACGCGGCAGCGGCTGGCCCTGCGCGTGCAGGGTACCG
GCCACGGCCAGCAGGTTGTCCACGTTGAAGCGGCCCAGCAGCGGCGACTGCACCGCCGCG
CGCTGGCCGTCGATGACCAGCTCGAAGGCGATGCCACGACCGTCAAGCTGCAGCGCCTCG
GCGCGCACGCTGGCGTCGGTGGCACCACGCGAGCTCAGCCCGATCGCCTGCACGCCGGCC
GGCAGGCCCGCGAACAGCTGCCGGCCGAAGGCATCGTCCAGATTGATCACCGCGGCCTTC
AGGCCCGGGCGATGGAACAGCCGCGCCTTGGCCGCGCCGTAGCTGGCCATGTCACCGTGG
TAGTCCAGATGGTCGCGGGTGAGGTTGGTGAACACCGCCACGTCGTAGTGCACGGCGTCC
ACGCGGCCCTGGTCCAGCGCATGCGAGCTGACTTCCATCGCCACCGCGCGCGCACCGGCG
TCGCGCAGCTGCGCCAGAAGCGCATGCATCTGCAGCACCAGCGGCGTGGTGAAGCCGGTC
GGCTCGACCGCACCATAAAGTCCGGCACCCAGCGTGCCGATACTGCCACTGGGCGTTCCG
AGCAGATGCCAGGCCTGGGCCAGCAGCTGCACGGTGGAGGTCTTGCCGTTGGTGCCGGTC
ACGCCGACCATCGCCATCGCCCGCGATGGCGCGCCATGGAACTGGTCGGCCATCGCGCCC
ATGCGCGCGCGCAGGCCCGGCACGGCGATCGCATCAGCCGGGGCCGGCAGATCGGCCGGT
GCCGGCGGTTCGAACAGGATGGCACTGGCACCGGCAGCGCGCGCCTGCTCGACAAAGCCC
AGGCCATGCGCGCCGAAACCGGCGATGGCGACGAAGGCGTTACCGGGGCGCACGGCACGG
CTGTCCAGCACCAGGCCGGTCAGAACGGGATCATGACCCGCCAGGGCCACGTCCGGAAGC
AACTGCGAAAGCAACATCGAAGGACTCATTGCGTGCCTCCCGTAGCGGGCGGCGTCTGGG
CTTGCGCGCTTGGCAGCGCAGCGTCGAATTCAGCGGCGGCATCGACCGGCAGCGCGGTCT
CGGCCGGCGGCGCAGGCAGGATCGACGCCGAATGGCCGACCTTGCCCGACTGCTGTGCGG
CCAGCCACGACTGCAGGTCGTCCAGCGGCACGTCCATCAGGCGCAGGGTGCCTTCCATCA
CGTTGTGGTAGACCGGCGCCGACACCAGGCCGCCGTAGAACTTGCCGGCCTGCGGGTCGT
TGATGACGATGACGGTAGCGAAACGCGGGTTGGTGGCCGGCACCACGCCGGCGAACAGCG
CGTTGTAATGGCCGCGCTCATAACCGCCCGGGCCGGCCTTGCGCGCGGTGCCGGTCTTGC
CGGCCACGCGGTAACCCAGCACCGCCGCCTGCTTGGCGCCGCCCTGGGTGACTACCGTTT
CCATCATCGCCACCACCTGCCGGGCGACGTTCTCGTCGATGATCTGCTGGCCTTCATTGC
GCTGGCCCTTGACGAAGGTCGGCGCGATCAGGCGCCCGCCGTTGGCCAGCGCCGAGTACG
CGGTGGCAATCTGCAGCGGCGTGACCGACAGGCCGTAGCCATAGGACATGGTGGTCTTGG
TGGTACCCGACCAGCGTGCCGGACGCATCACCACGCCGGCCGATTCACCCGGGAAACCGC
TGTGCGGCGCCGAGCCATAGCCGAAGCGGCGCACGCCGTCGTAGAAGGTCTGGTCCGGCA
TCTTCGCCGCAACCTTGGCCGCACCCACGTTCGAACTGCGGGTGATCACGCCGGTCACGT
TGAGCACACCGTTGTTGCGCGGCACGTCGCGGATGGTGAAGCGGCCCAGGGTCATGTAGC
CCGGGTTGGTGTCGATGATGGTGTCCTTGGTCACCGCACCGGCCTGCAGCGCGGTGGCGA
TGGTCAGCGGCTTCATCGTCGAACCCGGCTCGACCAGGTCGGTCACCGCGCGGTTGCGGC
GCGTATCGGGGATCGCGCCGGTCAGCGAGTTCGGGTTGTAGGTCGGCAGGTTGACCATGG
CCAGGATCTCGCCGGTGGTCACGTCCATGATCACCATCGAACCACCGGCCGCCTTGTTGG
CCACCAGCGCGTTGCGCAGTTCCTTGAAGGCCAGGTACTGGATGCGGCGGTCGATGCTGA
GGGTCAGGTCCTTGCCCGGCTCGGCGGCGCGCAGCAGATCGCTTTCGACGGTCTCGCCCT
TGCGGTTGCGGATCACCCGCTTGGCACCGGCCTTGCCGCGCAGCCATTCGTCGAACGCCA
GTTCCAGGCCTTCCTGGCCGCGGTCGTCGATGTTGGTGAAGCCCAGCACGTGCGCCATCG
CTTCGCCCTGTGGGTAGAAGCGGCGGAACTCGCGCTGCGCGGCCACGCCCGGAATCTTCA
GCGCGACCACCTTCTCTGCCTCGTCCGGATTGATCCGGCGGCGCAGGTACATGAATTCCT
TGTCCGACTTCTGCGACAGGCGGCTGCTCAGCTCATCCACCGACATGCCGACCGCCTGGG
CCAGCTCCGGGATGCGCTCGGGCGAACGCAGCAGGTCCTGCGGGTTGACCCAGATCGAGG
CGACCGGGGTGGACACCGCCAGCGGCTCGCCGTTGCGGTCGGTGATCATGCCGCGCGAGG
TCTTGATCGGCAGCTCGCGCAGGTAGCGGGCCTCGCCCTGGCGCTGGTAGAAATCGCTGT
TGATGATCTGCACGTAGGCCGCGCGACCCACCAGCGACACCGAGCACAGGCCAAGCGCCA
GCGCGACCCAGCGCAGGCGCTGGCGCAGGTTGAAGGCGTTGCGCGGGCGGTTGCGGCCGG
TCTTGCTCATGGGCGCACCACCACGATGTCAGCGGCCTCGGGGAACTTCATGCCCAGCTT
CTCGCGGGCAATGCGGTCCACGCGGTTGGCTTCGGCCAGGGTGGCCTGTTCCAGCTGCAG
GCGGCCGAACTCAAGGTTGATGTCATCGCGCTTGCGCTCGGCACGCGACAGCTCGATGAA
GGTCTGCCGGTGGCGGTGGCGCACGAACACCACGCCGATCGCCGAGGCGACGGTGCAGGC
CAGCAGGATGATCAGCAGCAGCCGGCTCATGCATCGCCCCCCCGCTTCTGTGCCACGCGC
AGCACGGCGCTGCGGGCACGCGGATTGGCGGCCAGCTCTTCGTCGGTGGCCTTGATGGCG
CCGCCGATCAGGTCCAGCGTCGGCACGAACGCAACCGCCTCGGGCAGCCGGCGGTTGGCC
GGCGGCGCCTTGGCCAGGCGGTTCATGTACTGCTTGACGATGCGGTCTTCCAGCGAGTGG
AAGCTGATCACCGCCAGGCGGCCACCTGGCTTGAGCCGTTCCACCGCCGCATCGAGCCCG
GCTTCCAGATCGGCCAGCTCGCGGTTGATGTGGATGCGGATGGCCTGGAAGCTGCGCGTG
GCCGGGTGAATCTTGTCCTTCCCACGCGGCATCACCGAGGCGATCAGCTCGGCCAGTTCG
GCGGTGCGGGAGAACGGCTGCTTCTCGCGGCGGGCCACGATGGCGCGGGCGATGCGCCGG
CTCTGGCGCTCTTCGCCGTAGGTCCACAGCACATCAGCGATCTCGCGCTCTTCGACGCGG
TTGATCCACTGCGCGGCGCTTTCACCGCTGTCCGGATCCATGCGCATGTCCAGCGGGCCG
TCCTTGCCGAAGCTGAAGCCACGTTCGGCCACGTCCAGCTGCGGCGACGACACGCCGAGG
TCGAACAGCACGCCGTCCAGGCCTTCGGCCGTCGCATCCCACTGCAGCAGCTGGGCGAAG
CTGCCCCGGAAGATGGACACGCGCGGGTCCGGCGCGAAATCGCGCTCGGCAACGGCGATG
GCTTCCGGATCCTTGTCCATGACCAGCAGGCGCCCCCCGGGACCGAGCTGGGTGAGCACG
CCACGTGCATGACCGCCACGACCGAACGTGCCATCCAGATAACGTCCGTTTTCGATCACC
CTCAGGCCTTCAAGGACCTGGGTGTACAGGACCGGCAGGTGCACCGCCGGCGACTGCGAC
ACCGGAAGGTGACCGGCCTGCGCTTCTGGGCGCATCCGGGCACCCCGGCTCACAACTTCA
GGTCGAGCAACCCATCACCCAGATCCTCGTCAGACAACGTCTGCTGGATCAGGGCCCGAT
GCGCCTGCTCGCTCCACAATTCGAACTTGTCGCCCATACCGAGCAATACCGCCTTCTTCT
CAATGCCCACCGCACCGCGGTGGCTGGCGGGGATGCTGATGCGACCGTTGCCGTCCAGTT
CCAGATGGGCGGCCGAGCCGACCAGCTTCTGCTGCAACAGGCGCACGACGCGCTGGGTGT
TGGGCTTGGACATCACATCGTCGCGGACCCGCTCCCATTCCGACTCTGCATACAGCCACA
GGCAGCCGGCTTCGAACGGGTTGTAGGTCAGCACGAGACGGTTGTTGCTGGCGCGCGCGA
CGAGGTCGCGGTAAGCGGTGGGAACCGCCATGCGCCCTTTGTCGTCAACTGTGATGGCCG
TCTCGCCCTGGAACACGACGCCTGCACCTTGTCCTTCGCCCGGTGAAACATTGAACCACG
AAAACCCACAAAACACCCGGATTTCCCTCTGATGCCCACCTTAGCAGCGGGCCGAGGGTT
GTCAACAACTTTTCAGCGGGGAAATCGCCAGCCGCATCAATGGCTTGCAACAACCTTTAG
AGAATTGTTCAAGGCTTATCCACAAGTTGCTGATCCGTCTCAATTTTTGAGATTGAACGG
AAGTTCAGGGGCGTGGAGAGGGCGTGAAACATCGGCCGCGCATTCATCCGGAACGGGCCG
GAAACGGCGCCGGACTGCGCAAACCGTGCACAATGAGGCCATGTGCCTGCTCGCTCTTGG
CTGGATGCACCACCCGCGCTGGCGGCTGGTGATGACCGGCAACCGTGATGAGTTCCACGC
CCGCCCGACGGCGGCGCTGGCCCCCTGGCAGGATGAGACGTCCGTCATCGGCGGGCGCGA
TCTGCGCTCCGGCGGTGGCTGGGCCGGGGTTGGCGCCTCGGGCCGGATGGCGGTGGTCAC
CAACGTCCGCGACCCGCTGGCGGCCCAGACCGGCCCGTCGCGGGGCGCGCTGGTGGCCGA
CTTCCTGCGCGGCCGCGACCCGGCCGCCGTGCATATCGACCGATTGGCGACCGTGGCTGG
CGCCTATGCCCCGTTCAATCTGTTGCTGGCCGATAGCGACAGCCTGGAGTACCTCGGCAA
CCATCCCGCCGAACGGCAGACCCTCGGCCCGGGCGTGCACGGCATGTCCAACGGCGCGCT
GGACGCGCCCTGGCCGAAGACCCGGCGGCTGATGGCGGCCCTTGAAGCCTGGCTTCAGAA
AGACGGGGTCAGATCCCTTTCGCACAGCGAAAGGGATCTGACCCCGGACCTGACCCCACT
CTGGAATGCCCTGGCCGACGAACACCGCCCTGCCGACAGCGACCTGCCCGACACCGGCAT
CGGCCTGGAACGCGAGCGCTGGCTGAGCCCGGCCTTCATCCGTGGCGATGACTACGGCAC
CCGCGCCAGCACCGTGCTGCTGATCGACGCCGACGGCCATGGCGAGATCCACGAACGCCG
CTTCGGCCCGCAGGGCGCTCCCAGCGGCCAGAGCCACGTCATTTTCTGACCCGGTCATGA
CGGCCCTTGGCCGGATGCTCTTGGCGGGGGGGGGGGTAGTGCCGGCCGCTGGCCGGCAAC
CTCTGGATCTTCGGATGCAGCATGAAGTCGCCGGCCAGCGGCCGGCACTACCCGCAGCGT
GCTGTCGCGATCCACGCGACGGCAGTCGTCATCGCAGCGGGCCTGAAACGTCATTCAGCT
TCCAGCCGCGACCACGATCCGTCCGTGCCACAGGGGTTTCAGCATCACAGCCATCCGACT
GTGCCCTTTTCGCAATCGGCACTGTGTCTATAAATGTCGCCCCTGACCTCCCAGGGTGAT
CGCGCCCGGCACCTCGCCGCGCCATCGACCGCAACCCCAAGGAGGCCCCATGCGTCGCAT
TCTCATCCTGTTCGCCACCCACCTGCTTGCTCTCGGCCTGGGCTTCGGCCTGGGCATCTA
TCTGCTGCCGATCCTGATCGCCCCCGATGACCCGCCGGTCACGCAGGTGCAGGCCGCGAT
GAACGACGCCACCTATCGCACCACCTTCCGTCGCGACCTCAAAGGCAGCGACGCGGTGCA
CTGGGCCGAAGGCAAGGTCAGCGTCAGCGCCACCCAGGTTGCCTTCGACGGCAAGATGGG
ACCGGGCCCGGACTACAAGGTCTACCTGGTCCGCGACTTCGTCGACAACAAGGCCGACTT
CCTGAAGATCAAGGCGCAGGCCCAGCGCATCGGCGAGGTGAAGACCTTCAACCGCTTCCT
GGTGGATGTGCCCGCGAACGTGGACGTGGACGACTACACCACGGTGGTGGTGTGGTGCGA
GCGCTTCTCGCAGTTCATTTCCGCCGGGCAGTACCGCACGCCGGGCTGAGGACAGCATGG
GGTCGGAGACCGATTAGCCCGGCAAGGGGGCCCCCCCCCCCAAAACGGGGCGCCCCCCCC
AGCCGGGGGGCCGCAGGAGGCGGGGGCGGGC
>contig00016 len=91592 cov=32.9 corr=0 origname=NODE_16_length_91592_cov_32.916136_pilon sw=shovill-spades/1.0.4 date=20230425
TTCGACTGTTTTCCGCGATCTGTCAGCTCGCGGGGTCAGATCCGTTTTCCGCAGGAAAAC
GGATCTGACCCCACAGTTTCATTCGATATCTGACAGATGTGTCGACCAAGGTCGACACCT
ACCAACAGCCGCGAAGATCTGTCAGAGGTGGGGCGGTGTGGGTGGGCAGGACCGTTGGCG
CCATGGATGGCGCCATCGAGCCCCCATGGATGGGTTTACGGCGTGTCCTGCCCACCCACA
TCGCCCCGCCCTCCCACGGATAGCCGCTGTTGCTGTTGCTGTCGCTTCGGCCGTTGCCCT
GGCTCGTAGCGGGTGCAGGGCGCAGCCCTGCCGAACCCCCTCAAATATCTGTGGGAGCCA
GCCCGTACTGCTCGGCGAAGCGCTTGCTGAAACTGGCCGCAGACCGGTAGCCCGCGCGCG
CGGCCACGGTCTTCAACGGCAGGTCGGTGGTGTAGAGCAGCTGCATGCCATGTGCCAGCC
GGGCCTCGGTGAGCAGCTGGCGCAGGCTGGTGTCCTCGGCCGCCAGGCGACGGCGCAGGG
TCGCGCCGCTCAGCGCGAACTGTTCTTCCACATCGCGTGATTGCCAGTCGCGTGCTGGTT
CGGCGGCGATGCGGTCGCGGATCTGTTCGCCCAGGCTCGGCGCCTGCGGCAGCAGCAGGT
TGCCGTGGCCCTGTCGGCACAGGGTCAGCACCAGCGAGGCCAGGGCCAGCCGCGCGTCGC
TGTAACGGCCGTCCTGCAGCGATTGCCGCCACTGGCGCAGCACCGCGCCATGGTCGATCA
ACGGCAGTCGCGCCATCGCCTGGCCGGGGGCGGGAAGCTCTTCATTCCAGAGCGTACGCG
CCGCCGCCAGCACTTCGGTGCAGAGCGGCACGATGGCACTGAGGTAGCGGCCGCTGCAGG
GATCGGGGGTGTTGACCACGTCGATGCGGCACCGCTGGGTCAGCAGCAGGATGTCGCCGG
GAACGAACGTCAGCGACTGGTGTGCGGTACGTACCTGCTTGCGGCCTTCCAGCAGGATCG
CGAACTGCGGTTGCGGAACCTCCACCGAGCTGGCGCCATGCTCGCGGCGTGCGCTGATGC
AGGCATAGCCCTCGGCGCGCCCGCAGCCGGCCAGGCTGGCCATCTCGGCCAGCAACGCAG
TGGCCGCTGGCAGCATGCCGGTCATGACACCTGGGCACCGAACAGGCGACCGACGCCGGC
CGCCGCAGCCATCGCCAGCGCGCCCCAGAACATCACCCGGACCGCGCCGCGTACAGGCGG
TGCGCCCCCGGCCTGGGCCGCCACCGCGCCGGTCAGGCACAGGCCGAGCAGGGTGCTGGC
CGTGGTCATCAACGCAACCTTGTCGGTCGGCGCGAGCAGGGCGGTCAGCACCGGCAGCGC
CGCACCGCAGGTGAACGCACCGGCCGAGGCCAGCGCCGCCTGCAGCGGGCGCGCGCGCAG
GGTGTCAGTGATGCCCAGCTCATCGCGGGCGTGGGCACCCAGTGCATCGTGGGCGGTAAG
CTGTTCGGCCACCTGCCGGGCCAATGCAGGCTCCAGGCCGCGGTGGCGGTAGATCGCGGC
CAGCTCCTCCAGTTCGCTGTGCGGGTCTTCGCGCAGCTCGCGCTTTTCCATTGCCAGGTC
GGCCGCTTCGGTGTCGGCCTGGGTCTGCACCGACACATACTCGCCGGCGGCCATCGACAT
CGCGCCGGCCACGGTGCCGGCCACGCCGGTGGCAAGGATAGTGGTGGCGGAGGCGCCGCT
GGCCGCCACGCCGACCACCAGGCCGGCCACCGAGACGATGCCATCGTTGGCCCCCAGCAC
GGCGGCACGCAACCAGCCGACGCGCTCGGAGCGGTGCAGTTCGGGGTGTCGCGAATGACG
GTTCATGACGCCGAGTGTACGAGGGTCAAGAGGGCGTCGGTAGGATGCTGAAACCCGTCA
CCGTCGCATGACGCAACGGGGTGCCACGCTATAGTGCGCCCTTGCGATGGAAGGCCGCGA
GCCCCACATCCCCCGCCACCGTCCAGCGAGCCTTCCCCTTGTCGAGCCCCAGCCACGTCG
CCGATACCCCCATTACCGACCGCTCGCAGCTGGTGGAGGTGATCGCCTCCGGCGAGAAGC
CCCGCGCGCAGTGGCGCATCGGCACCGAGCACGAGAAGTTCGGGTTCCGCCTGGATGACC
TGCGCCCGCCGACCTTCGAGGGCGAGCGCGGCATCGAAGCGTTGCTCAACGGCCTGGTCC
GCTTCGGCTGGGAGCCGGTGCAGGAAAACGGCAACACGATCGCGCTGCTACGCGACGGTG
CCTCGGTGACGCTGGAACCGGCTGGACAGCTGGAACTGTCCGGCGCGGCGCTGGAGACCA
TCCACCAGACCTGCGTGGAGACCGGCACCCACCTCAACGAAGTGGCACAGGTGGCCGGCG
AACTGCAGCTGGGTTTCCTCGGCATGGGCTTCCAGCCGAAGTGGAAGCGCGATGAAATGC
CCTGGATGCCGAAGGGGCGCTACAAGATCATGCGCTCGTACATGCCCAAGGTCGGTTCGC
TGGGCCTGGACATGATGACCCGCACCTGCACGGTGCAGGTGAACCTGGACTACGCCACCG
AAGCGGACATGGTGAAGAAGTTCCGCGTGTCGCTGGCGCTGCAGCCGATCGCCACCGCGC
TGTTCGCCGATTCGCCGTTCACCGAAGGCAAGCCGAACGGCTACCTGAGCTACCGCTCGC
ATATCTGGACCGACACCGACGCCGACCGCACCGGCATGCTCGACTTCGTGTTCGAGGATG
GTTTTGGTTACGAGCGCTATGTCGACTACCTGCTCGACGTGCCGATGTATTTCTCCTACC
GCGATGGCATCTACCACGACGCCAGCGGGCAGAGCTTCCGCGATTTCATGCAGGCCAGGC
TGCCGGTGCTGCCGGGTGCGCTGCCGACGCTGCGCGACTGGTCGGACCACATGACCACCG
CGTTCCCGGAAGTGCGCCTGAAGAAGTACCTGGAAATGCGCGGTGCCGATGGTGGCCCGT
GGAGCCGCCTGTGTGCGCTGCCGGCATTCTGGGTGGGCCTGTTGTATGACGACACCGCAC
TGGATGCCGCCTGGGACCTGGTACGCGATTTCACCCTGGCCGAGCGCCATGCACTGCGCG
ACGGCGTGCCGAAGCATGCGATGAACCTGCCGTTCCGCAATGGCACGGTGCGCGACCTGG
CCCGCGAAGCGGTGAAGATTTCCGTCGAAGGCCTCAGGCGCCGTGCGGCGCGCAATGCCG
ACGGCCAGGACGAGAGCAAGTTCCTGGACGTGCTGCAGGAGATCGTCGAATCCGGCCTGA
CCCCGGCCGAGCGCAAGCTGGCGCTGTTCCATGGCCGCTGGCACGGCGACGTCGATCCGG
TGTTCCGCGAGTTCGCGTACTGAGTGGATTGCGGTAGTGTCGGCCGCTGGCCGGCAGATG
TATGGGGTTGCCGGCCAGCGGCCGGCACTACCAGAAGAAAAACCCCGGCATTGCCGGGGT
TTTTCTTTTTCGCATCTGCCCTGGATCAGGCGGCGTTCTGCATCGTCGCCATGTCGATCA
CGAAGCGGTAGCGCACATCGTTCTTCGCCATGCGTTCCCAGGCTTCGTTGACGTTCTTGA
TGTCGATGATCTCGACGTCGCTGACGATGCCGTGCTCGGCACAGAAGTCCATCATTTCCT
GGGTTTCGGCCATGCCGCCGATTGCCGAGCCGGTCAGGTGCTTGCGGCCGAAGATCACGC
TGCCGCCGGTCAGCGGCGGATCCAGTTCGGTCAGCACGCCGACCAGGCACATGGTGGCCT
CGCGCTTGAGCAGGCCCATGTACGGGTTGGTGTCATGGCCGACCGGGATGGTGTTGAGCA
GGAAGTCGAAGCTGCCGGCGTGCGCCTTCATCTGCGCGGCATCGCGCGAGACCAGTACCT
CATCGGCGCCCAGGCGCTTGGCATCGGCACCCTTTTCCGGCGTGGTGGTGATCATCACGA
CGTGCGCGCCCAGTGCCTTGGCGAACTTCACGCCCATGTGGCCGAGGCCACCGAGACCGA
TCACGCCCACCTTCTGCCCCGGGCCGACCTTCCAGTGGCGCAGCGGCGACCAGGTGGTGA
TGCCGGCGCACAACAGCGGGGCGGCCGCCTTCAGGTCGAGGGTGTCGGACACCTTCACCA
CGAAGCGCTGCTCGACCACCACGTGGTCGGAATAGCCGCCGTAGGTCGGCGCGCCGGTTT
CGCGTTCACGGCCGTTGTAGGTCCAGGTCGCGCCTTCGGCGCAATATTGCTCCAGATCGT
GCTCACAGGCGTCGCAGTGGCGGCACGAGTCGACCATGCAGCCGACGCCGGCGTGGTCGC
CAACCTTGAAGCGGGTGACGTTGCTGCCGACTTCGGTCACCCGGCCGATGATCTCGTGGC
CCGGCACCATCGGGTAGATCGAGCCACCCCAGTCATCGCGGGCCTGGTGCAGGTCGGAAT
GGCAGATGCCGCTGTAGAGGATCTCGATGCGCACGTCGTCCGGGCCGACCGCGCGGCGTT
CGAACTCGTACGGGACCAGCGGGTCGGTATGGGAATGGGCGGCGTAACCACGGGCGAGGG
ACATGGGGAATCCTTGGCAGGGTTTATCGAAAGGCGTTTTACAATACGCCCCGCAACCAG
CAGCAAGAAGCGCGGATATCGGCATGATTCATCAAGTGAAACTGCACAATCGTGGCCACT
GACAACCTCTCCCACCTGGCCGCGTTCGCCGCGGTCGCCCGCCACCGCAGCTTCCGCCGT
GCCGGCGCCGAGCTGGCGCTGTCGACCTCGGCGGTGAGCTACGCGATCCGCGCGCTGGAG
GAACGGTTGGGGGTGGGCCTGTTCCATCGCACCACCCGCAGCGTGGCCCTGACCGAGGCC
GGGCAGCGCCTGCTGGAGCGCCTGCAGCCGGCGTTGGGGCAGGTGCACGACGCACTGGAA
GAAATGAACCACTTCCGCGCAGCCCCGGCCGGCCTGCTGCGCATCAACGCCACCCGCGCG
GCGGTACCGACCCAGTTGGGGCCGAGGCTGGCGCGCTTCCTGCACGCCCATCCCGACGTG
CGGGTGGAGCTGACCGAAAATGACGGCCTGGTCGACATCGTCGCCGAGGGCTACGACGCC
GGCGTGCGCCTGCATGAGTTCGTGCCGGAGGACATGGTGGCGGTGCCGATGGGGCCGCCG
CTGCGCGGGCTGATCGTCGGCTCGCCGGACTACCTGCGGCGTCGGCCGGCACCGCAGCAT
CCGCGCGACCTGGCCGCGCACGAATGCATCCGCTTCCGCTTCGCCAGTGGGCACCTGTAC
AAGTGGCAGTTCGAGCGCGATGGGCAGGCGCTGGAGATCGACGTGCCCGGGCGGTTGACC
CTGTGCGAGCAGGGCACGATCGTGCGCGCCGTTCTGGATGGCATCGGCCTGGCGTACGTG
CTGGAAGACACGGCAAGGCCGTACATCGAATCGGGGCAGATGGTGGCGGTGCTGGAAGAC
TGGAGCGAGCCGTTTGCCGGCTTCGCGCTGTACTACCCGAAGCAGCGGCAGATGCCGGGC
GCGTTGCGTGCGTTCGTGGATATGTTGCGCGAGTGAGTTGCGATGGATGACGTGGTGCCG
ACCAACGGTCGGCACCCACCGGGGCAGGCCATTGCCAACCAACGGTCGGCACCTGCCGGG
GCAGGGCGTTGCCGATCAACGAATCGACATCGGCCGGTAGATCCACGCCATGCGTGGATG
GCACCACGCTACGGCCCTTGCAACACCGGCGCCAACAACGCCACGCACTCACGCAGATGC
ATCTCCACCGGCGCATCCTCGGCCACCACGCCGATCACGCGTTCGCGCAGCGGCTCGGCC
ACGGCCATCGCCAGGATCAGCCGCGCCATGCATGCGGAATCTCCCTCGCGCAGCAGTCCA
CGCTGCTGCTGACGTGCCAGCCAGTCGGCCAGCAGCGCACGGCCGCGTTCGATGCCGTTG
TCGAGGTAGGCCTGCAGCAGCGCGTCCTTGCCGGGGAAATCGGTGGCCAGCAGGCGGAAC
ACCTGCACCGCCTGCGCCGATAGCGCCTGCGTGCACACCGCGTGCAGGATGTCCTGCAGC
AACGGCACGACCTCTTGGGCATTGCGCGCATCACGCTGCAGCTGTGGCGCGAAGCCGTCG
GTCCACTCACGCACCGCCAACCCGACCAGCTCCTCGCGGTTGCTGGCATGGCGGTACACG
GTCTTCTTCGCCACCCCGGCGTGCGCCGCCACCGCTTCAATGGTGGTGGCCTCGTAACCC
TGTGCCAGCAGCAGCTCCAGCGTCGCCTGCAGCACCGCGTGGCGGACTTCGGCTTCCGGT
CGCGCAGGGCGGCCACGACGGCGGGACGGTGATGTGGGCGCGGGCAGGGTGGTGCTGTTC
ATTGCGCCCATCTTACCGCATCCGGTTAATTGCGAAACGGCAAGCGTTTCCGTATTTTCG
GGTCTCCCAACCCGTAGGAGACCCCCATGGATACCGCTGTGAACGCTCGCCCTTGGCTGG
ACCACCACGATCTGCTGGACCCGGCGCCGATGCATCTGGAAACCGGCATCCAGCGCCGCG
AAGACGGCACGCTGCTGGTGGCGGCGCGCACCGATCTGCACGGCTGCAAGGGCCGCATGC
TGGACTGGTGGTTCACCTTCTTCGAGACCACCCAGCACATCCGCTGGTGGCATCCGGTCG
ATCATGTCGAGCATCGCGGCTGGGACGCGGCCTGGCAGCGCGGGCGCAGCTACCACGGCG
CCAGCATCCATGCGGTGGAATCGCTCGCTGACATTCCGCCGGTGGCGGCGCGCCTGAAGT
TCCATGACCCGCGCACCTTGCTGGTGCCCGAACGCCTGCAGGCGGCACAGGATGCAGGCC
ATGTATCGGCGGTGATCGCCGCGCGCATCGGCTTCGGTGATCACGTGCGTCTGGATGTAC
AGGGCGATCCCTGCGATGGGCAGATGCTGCATGTGGCGCGCGATACGCCGTTTGGCTGCG
TGCTGCGCAGCCGCTTCGTGCTCGGCCTGGACAGCGCCGATCCGCGTCGCGATGCCGGCG
ACGCGGTCGGCCTGGGCCTGCTCAGGCACTGCTATACGGAGTTCAGTTTCCTGTCGCGGC
TGCTGCCTTCGCTGTACTACGGCGAGCGCGCCAACGGCGAAGCAGTGCCGTTGCCGTGGT
GAACGGCGCGCCGGTCATTCAACCAGCGCATCGTAGCCTTCGCCACTGAACTGGATCAGG
CAGAAGCCATGCCCGAACGGATCGGCCAGTACGGCGATGCGTCCCCAGCGACGCTCGCGC
ACGGACTGCTCGAGTGTCGCCCCGGCCGCAACTGCACGTGCCAGCGCGGCTTCAATGTCA
TCCACCACCCAGTCCAGGTGCAGCGGCGTCCAATGACGCTCGTAGTCGCGCACGTCGCCG
TCTTCCGTGGCGGCGCTGCCGGCGTCGTTGTGCAGCAGGTAGAGCGGCGTTGGCCCACCG
AGCAGCTCCACGGCGCCCGGGCCGAGACGGCGGCCGATGCGCAGGCCGAAGGCCCGGAGG
TAGAAGTCTTCGGCGGCGGCCAGGTCGGGCACGTCCATGTTGACGATGAAGCTGTGGGCA
GTGGCGTTCATGGTAGCGATGGGCGGCATCCGGTGGTCGCAGTCTAGTCCTGCCGCGTGG
TGCTGCCGGTTCATCTCCTGCGCGGATTCGGGCAAGCTGGGCGGTCTCGATCGACAAGGA
CATCCATGAGCGCGCTATCCAGCATCGAACAGGCCACCGGCCAGACCTTCCCGCCCCTGT
TCAAGCAGTTGCATGCAGCGGGTCGGTTGAGCTGGGGTGCTCCCCATCCGGAATGGTCCG
AGGTGGTATTCCCGGCGCTGCAGGCAGAACCGCCGGTGCTGCTGTACGCCCAGGACTATG
AGCCGTTGGAACACGATGAACTGCTCGAGGCGTGGCAGGAGCTGACTGCGGAGGATCATT
ACAATCCCCTGCGCACTGACCTGCAGTTGCTGCCCTTTGCGCGGACCGGCGCGGGTGACA
GTTACTGTTTCTGGAGCAACGCGCCCGGTTTCAGCGAACCGCCGGTGGTGATGGTGTGGC
ATGACGACGACCGTGCCGACGTGCTGGCCGCCAGCTACCAGGATTTCGTGTTCCGCAAGA
TGGTCGAAGCGGTTGCCGACTACCAGCGGCCGTACACACTGCTGTCGCAGGGCGAGCTGG
CCGGGAATCTGCAGCGCTGGCTGCAGACTCACCATTCCTTCCTGCGCGGCGACCAGTACG
CGGCATTGCAGCGGCTGTTCGCCCGCGTTGACGATATTGAAGAAGGGAACTTCAGCGAAG
ACGAGGCACAGGCCATCGTCGCTGAAGTGATCGGCTTCGAGCGGTTGGACGAGTCGTTCG
CCTACGTGCGCGAGTACGCCTGAGGGCTGGGGTCGGATCCGGGCGCAGCGTGGCTCTGAC
TCCTTGTTCGCCGAACAGGGGTCAGAGCCCTTTCCGTTGGAAGGGGATCCGACCCCGTGC
GGGCCCCGTGCGGGATCAGCCTGCGGACGGGTAATCGAGATAGCCCGCCTCGCCGCCCCC
GTAATAGGTGCTGCGGTCGGGCGTGGCCAACGCGATGTTGCGCTGCAGGCGTTCGACCAG
ATCCGGGTTGGCGATGAACGGCTGGCCGAACGCGGCAAGGTCGATGGTGCCGGCCTCGAC
CAGCTGCAGGGCGCGTTCGCGGGTCATGCCGCCGGCCAGGATCACGGTGCCACCGTAGGC
CTGCTTGAACTGCTGCAGGAAGGCCTCGCCCAGCACCGACTGGCCCGCCTGCTGGTTGTC
GTTGAGATGCACATAGGCCAGGCCGCGCTTGCCCAGTTCCTCGGCCAGGTACAGATAGGT
GGCCTCGTTGTCGGGGTAGAACGGCATGTCGAAGGTGAGATTGTTCGGTGCCAGGCGCAC
GCCGATGCGCTGCGCACCGATGCGCTGGGCCATCGCATCGACGGTGTCCAGGATCAAGCG
CGCGCGGTTGGGCAGCGAGCCGCCGTAGTGATCTTCGCGCTGGTTGATGACCGGGTTGAG
GAACTGTTCGAACAGGTAGCCGTTGGCGGCATGCAGTTCGATGCCGTCGAATCCGGCGGC
GATGGCGTTCTCTGCGCCGCGCACGAAGTCGTCGACGATGCCGGGGATCTCTGCGGTCTC
CAGTGCACGTGCCGGGGTGGGATCGGCGTGGCCGCGGCTGCCATCGTCCAGGTACACGAA
CGAGGTGTTCTTCGGTGCGCTGGCCACCGGGCGGGTACCGGCGCTGACCGGTTGCCCACC
GTCGGGCTGCAGCGAGGAATGCGACATGCGGCCGACGTGCCAGAGCTGGGCGAAGATCGT
GCCCTGTGCGGCATGCACCGCCTCGGTGACGAGCTTCCACCCGGCCACCTGCTCGGCCGA
CCAGATACCCGGGACGTCGATGTAGCCCTGGCCCTGCGGCGAGACCGGGGTGCCTTCACT
GATGATCAGGCCGGCGCTGGCGCGCTGCCGGTAGTACTGCGCGGTGAGTTCGTTGGCGAC
CGCACCGGGGTTGCGGGCGCGGGTCATCGGGGCCATCGCGATGCGGTTGCGCAGGGCGGT
GCCTGCCAGATCGAAGGGGCGGAACAGGGCGGCGATCATGTCGGTCATCTCGGTGTGGGG
GAAGGCGCCAGCGGCGCGATGCACACAGGATGGAGTTGACATGCGGACGCATAAAGCGCT
TCGATCTCCCTGGGCGCGGGACTATTTGTCCCCAATGGAGCGTGATAGATGCTGCCGCTG
GAATCGTTGAATGGCCTGGTGACCTTCGTTACCACGGCCCGCTCAGGCAGCTTCACCGAG
GCTGCCGACGCGCTGGGCATCTCGCGCTCGGCAGTGGGCAAGGCCATCGCCCGGCTGGAA
GCGCGGCTGGGCGTGCGCCTGTTCCACCGCACCACGCGGCGCATCGCGCTGACCACCGAT
GGCGAGGCGTACTACGCATCGTGTGCGGCGGCGCTGGAAGAAATCTCCGCCGCCGAAGCC
TGCCTGGGGTCGGCCGGCCTGCCCAGCGGACGGCTGCGCATCGACATGCCGTCCTCGTTC
GGGCGGCTGGTGGTGCTGCCCGTGCTGCTGCGCCTGTGCCGGCAGTACCCGGACCTGCAA
CTGACGATGACCTTCACCGATCACTTCGTCGATCCGGTCGAAGAGGGCATCGACCTGCTG
ATCCGCTTCGGCGGGTTGCACCAGGCCGAGCACCTGGTCGCGCGCCGGCTGGGTCGCCAG
CGCCTGGTCACCTGCGCATCGCCGGAGTACCTGCAGGCGCATGGCGTGCCAGCGACCGTG
GAGGAACTGGCGCAGCATCGCAGCATCGTCGGCTTCCGCCATGGGCAACCGGTGGCGTGG
CGGATTGGCAGTGATGACGCCGAGGGAACATTCATCCCGAACGCGGCCTACCAGCTCAAC
GATGGTGACGCGGTGATCGATGCGGCCATCGCAGGACTGGGCATCTGCCAGATGCCCATT
TCACTGGTACGCCGACATCTGGAATCCGGCGCGCTGCACTCGGTCCTGGATGCGCACATG
CAACGGCATATCGACATCCATGCGCTGTGGCCACCGACCCGGCACCTGCGGCCGAAGGTG
CGCTATGTGGTGGATGAACTGGCGCGGCTGGCGGCTCAGGGCCTGTTTGACTGAGCGTAG
GGCGTCAGTAGTCGACGATCCGGGCGGACGTGTCTTCGCCTTCCTGAAGTGCTTCAAATA
CCTCAGCCAGAAGCGCGATCAGATCGCGCCCATGTGAGGTGACGAAGTAGGTCGCCAGGC
TGTCGATGTCGCCAGCGATATCGTCTCCCCACGGTGGACGCTGGGTTCGATCCTCGAACG
ACCAGATGACACGGGCTGGCGGAAGCTCGGCCAGCTCGCGGCGGACCCTATGCAGTTCGG
CCAGCGCGTCGGCAGCATCTGATTGCTGCAGTCCGCCGGCGTACAGTTGCCTCATGAGGA
TAGGGAAACGGCTTCCCCATCCATCCGGTTCCAGATTGCCGGTGATCGTCGAGAAGAACG
CGTACAGAAAGTCGCCGCTGCCGATCTCATCGGTGATGCGCCCGAGCTGGATACCAACGC
CCATTACCTGTTCCTGATTCTGTAGTTCCCAGAGCATGCCTCATGTGTTGATGGTAGAAG
CTGGGTTTCTGTAAATGATTGATCCTAATGAATTCAAGGGCGCCGCTGCGGAGGCGGGAG
ATGCCATTCCCGTCACCTTGAGAACATCTGTGTATACTATCCCCCAGTATAGTTCCGAGG
TGGCCTCGCCATGCCGCACTCCCCCGAAGAGAAGAAGAAGGTCCTGGCCCGCGTGCGCCG
CATCCGTGGCCAGTGCGATGCGCTGGACCGCGCGCTGGAAGCTGGCGCCGACTGCGGGCC
GGTGCTGCAGCAGATCGCCGCCATCCGTGGCGCGGTCAACGGCCTGATGTCCGAGGTGAT
GGAGGCCCATCTGCGCGAGGAGTTCGGGCAACCCGCCGCCTCCGACGAACAACGCGCCGA
ACGCGTGCGCGACATGAGCGCGTTGATCCGTTCGTACCTGAAATAAACGACGGCGCAACA
TGGCGCCGCCCATCCTGTCATTGCCTGTCTCTGGAGAGTCCACCATGAAGTCCCGTGCCG
CCGTCGCCTTTGGTCCCGGCCAGCCGCTGCAGATCGTCGAGATCGACGTCGCCCCGCCGA
AGAAGGGCGAAGTGCTGGTGAAGATCACCCACACCGGTGTCTGCCACACCGATGCGTTCA
CGCTGTCCGGCGATGATCCGGAAGGCCTGTTCCCGGTGGTGCTGGGCCATGAAGGCGCCG
GCATCGTGGTTGAAGTGGGCGAGGGCGTGACCAGCGTCAAGCCGGGCGACCACGTGATTC
CGCTGTACACCGCCGAGTGCGGCGAGTGCCTGTTCTGCAAGAGCGGCAAGACCAACCTGT
GCGTGGCCGTGCGCGCGACCCAGGGCAAGGGCGTGATGCCCGATGGCACCAGCCGCTTCA
GCTACAACGGTGAGCCGCTGTACCACTACATGGGTTGCTCGACCTTCAGCGAGTACACCG
TGGTGGCCGAAGTGTCGCTGGCGAAGATCAATCCGGAAGCAAACCCGGAACACGTCTGCC
TGCTCGGCTGCGGCGTCACCACCGGCATCGGCGCGGTGCACAACACCGCCAAGGTGCAGG
AAGGCGACAGCGTGGCGGTGTTCGGCCTCGGCGGCATCGGCCTGGCGGTGATCCAGGGTG
CGCGCCAGGCCAAGGCTGGCCGCATCATCGCGGTGGACACCAATCCGTCCAAGTTCGAAC
TGGCGCGCGAATTCGGCGCCACCGACTGCATCAACCCGAAGGATTTCGATAAGCCGATCC
AGCAGGTCATCGTCGAGATGACGACCTGGGGCGTGGACCACAGCTTCGAGTGCATCGGCA
ACGTCAATGTGATGCGCGCGGCGCTGGAATGCGCGCACCGTGGCTGGGGCCAGAGCGTGG
TGATCGGCGTGGCCGGTTCGGGCCAGGAGATCTCCACCCGTCCGTTCCAGCTGGTGACCG
GCCGCAAGTGGATGGGCACCGCCTTCGGTGGCGTGAAGGGCCGCAGCCAGCTGCCGGGCA
TGGTCGAGGATGCGATGAAGGGCGATATCGAACTGGCCCCGTTCGTCACCCACACCATGG
AACTGGACAAGATCAACGACGCCTTCGACCTGATGCATGAAGGCAAGTCGATCCGTTCGG
TGGTCCACTACTGAGCCGCAGCGTGGGCTGGTTCGACGCCCTGCGCAGGCCGCGTGCGGA
GGACCCACGCGCGGCCCTGGTCGACCCGATCGAGCAGGCGCTGCGCGCGCTGGGCTGGGT
CGAGGGCGGCGTGGGTCCACCGCGCGTGGTGGACTCGCCCTTCGGCATTGATGAAATGCC
GTTCGAGCACTGGCTGGCACAGGTATTCCTGCCGCGCCTGCACGAAGCCCGCGCCGACGG
CCAGTGGCCACCGCGCAGCGACGTGGCGGTGGCGGCGTACCGCAACCTGGACGGCCAGCC
TGGCGTCGAATCGTTGCTGCGCCTGCTGGCACAGCTGGATGAACTGATCAACCAAGGCGT
CCACGCCGGGCGTGGATAAGCCGACCAAGGTCGGCATCTACCAGAAGCACGCGTGCGCTG
ACGCGCCGCGCAGGAGAGCACCATGGAACGCATTGAACACCGCGCCTGTTTCGGCGGCTG
GCAGGACGTCTACCGCCATCATTCGACCACGCTGGGCTGCGACATGCAGTTCGCCGTGTA
CCTGCCGCCGCAGGCGGAAACGCAGACGCTGCCGGTGCTGTACTGGCTGAGCGGACTGAC
CTGCACCGAGCAGAATTTCATCACCAAGGCGGGCGCGCAGCGCTATGCGGCCGAACACGG
CGTGATCATTGTCGCGCCTGATACCAGCCCGCGCGGTGATGACGTGGCCGATGCCGAAGG
CTACGACCTGGGCAAGGGCGCAGGGTTCTACCTCAACGCCACCCGTGCACCGTGGGCGAA
GCACTTCCGCATGCATGACTATGCAGTGCACGAGTTGCCGGCGCTGATCGAAGCGGAGTT
CCCGGCGACCGGCGCACGCGGCATCAGTGGGCACTCGATGGGCGGCCACGGTGCGCTGGT
GATCGCGCTGCGCAATCCGGGGCGCTACCGCAGCGTGTCGGCGTTCTCGCCGATCGTCGC
GCCCAGCCATGTTCCGTGGGGGCAGAAGGCCTTCCACGCCTACCTTGGCGACAACCCGGC
CGACTGGGCGCAATGGGACGCCTGCGCATTGATTGCCGCGGCCAGCGAGCGCCTGCCGTT
GCTGGTCGACCAGGGCGAGGCGGACGAGTTCCTGCAGACCCAGCTGCAGCCGCAGCGCCT
GCAGGAGGCCTGCGCCGCTGCCGGCCATCCGCTGACCCTGCGCCTGCAGCACGGCTACGA
CCACAGCTACTACTTCATTGGCAGCTTCATCGGCGAGCACGTCGCCCACCACGCCCGCGC
CCTGCACGGCTGAGCCCCCGGGAAAAAGGGGACGGAGGGGATTAAGTCGCATTTGCCGCT
GTGCCGCAAACGACTTAATCCCCTCCGTCCCCTTTTTCAGCGATGGATCACACCCTCGTG
GCGTCGCCCCGCGCTATCGTGCGCGTAGACGGCCTTGCGGATCGGGGGATGCATGCCGGT
AGTGCTGGCGCTGCTGTATGTGCTGTGCCATGGCCTGGTGCTGGCCTTGTGGCCTGGTCC
GGCCGGGGTAGGCTCCTTCGTTTTCCTGACCGGTGCCCCGTTGCTGGCGGCGGCCGCCTG
CCTGTGGCGGGCCCGCCGCGACCGCGCGGCACTGGGGTGGCGCGCCACGGCATTGGCGCT
GCTGCTGTGGGCCGGCGGCATGGCGTTCAACATGATCGACGCCCTGGGCGCCGGGCGTGC
CGATTTCACCCCGCGCGCAAGCCTGTTCCTTTACGTGCTCTACGGTGTGCCCCTGGTGTT
CATCCTGGCCAGGGCGCGCCGGGAACGGGTCAGCATCAGCCTGATCGATGCGGCCATGGC
GGCGCTGCTGGGCGTGCTGTTCTTCGTGCACGCGCAGTCGTTCGCCGCCCGCGTTGACAT
CGACGACCACGCGTTGTCCAACATGCAACGCATGTTCGATATCCAGAACCTGTGCATCGC
CGTGTTCGCGGTGGTGCGCTGGCTGGCCGGCGACGTTCCCGAGCGGCGTACCTTTTTCCG
CGCGCTGGCGATGTATGCGGCGACCTACCTGTTGGTGGCGTATTACATCAACCACTACAC
CTCCGGTGATGCGTTCGGTGCCTATGCGGATCTGCTGATCGATCTGCCGTTCCTGCTGCT
GGCGCTGCTCGCACTCAGCCAGGCACCGGCGCGGGTCCTGACGCCGCATCCGCGGATGGC
GCGCACGGTGCAGGCGGCGGGCCCGATGATCCTGCCGCTGCTGCTGCTGGTGGTGGGCAC
CCTGGTGGTCGACCATGCCCGGCCCCTGGCCGTGAGCGGTTTCGTGGTGGCGACGCTGGG
GTTCGGCCTGCGCAGCATCCTGCTGCAGGTGGACCTGATGGAACGGCAGGCCTCGCTGGA
CCAGCTGGCGCGCCAGGATGGCCTGACAGGCGTGGCCAACCGGCGCGAGTTCGACGCGCT
GCTGCTGGCCGAGTGGAATCGCGCACGGCGCAGTGGCACCGAGCTGGGCCTGCTGCTGTT
GGATATCGATCATTTCAAGGCCTTCAACGACCGCCACGGCCATCCCGCCGGCGACCGCTG
CCTGCAGGCCGTGGCAGCGGTACTGAAGGCGAGCGCCGGTCGCGCCGGTGACAGCGTCGC
ACGTTATGGCGGCGAGGAATTTGCGGTGATCGTGCCCGGAAGCGCGCTGTCGGGCGTTCT
GGCGCTGGCCGAGCGCCTGCGCCAGGCGGTGGAAGCGCTGCCGTTGCCGGAAGGATCGGT
CAGTATCAGCATCGGCGTGGGTTACCTGCATCCGCCGGCTCTGGCCAGTGCCGATCAGTT
GCTGGCAGACGCCGATGCCGGCCTGTATGCCGCCAAGCGGGCTGGCCGCAACCAGGTGAT
CCTGCATGCGCACGTGCTGGATGACGAGGGCAGCACGCACGGAACGATGGACTGCTGAGC
AGCTCTCTGCATGCGATCACACGGGGGGCGCGACGGCTTATCGCTGCCGCAACCAGCCGG
TCGGATCGAGCAGCCTCAGCCCGACCGGTGACAACGAGCGCTGCCGCAACGGCAGGTTTG
CCGCCTGCACGGCCATTGCACAGCGCGCCAGCTGCTGGCGCAACGGTGCCAGCGAGTCGT
CCTCGCGGGGCCGTGCATGCCGCCATTGCGCGATGCGCAGCAGGCAGACCAGCAGGTCCA
GTTCACTGGCGGCAATGAAGGGAGAGCCGGCCGGCAGCAGATCGATCGGAGCGGCGGGGG
TGGCCAGCAGCGGCAGCAGGCCGATGAAGGCGTCGCAGCCCTCCTGGCCAAGCCCGAGTC
CGCTCAGCTGGGCAAGGCCATCGGCCTGCAGATCGGGGTCGCGCAACTGCCGTATCGCGC
CCAGCAGCGCCTGTTCGCCCCGGCCGAACTGTCGACCGAAGGCGCGGTAGTTGACCCGGG
TGGGAAACAACGGGGAACGGGAGGCCATGGTGGCTAGGGCTGTGGGTCGCGGGTTTCCAC
CAGCACCGGACAGGGCGCGTGGTCGATGGTCCATTGCCCGATCGAGGGTTCGAACAGGCG
TTCCAGCCGGGACAGGTGGCGATGGCCGATCACGATCAGGTCGCACTTCAGGCGCCGGGC
CTGCTCGCTGATGACTTCGCCGGGATCGCCGGAGGGGATCTGCGCGATGGCATCGACGCC
GCGCTCGCGCAGTTCGGCCAGGGCTTCGGCCAATACTGCCTCGGCGCGGGAGCGCTGGCG
GGCGGCTTCCGGATACTCGGTGCGATCGGCTTCGCTGGCATCGGCCGCCAGCGCGAATTC
GGGGTCGAGCACGCACAGCAGGTGCAGGCGGCTGTGGGGGCCGGCGATGGCGGCGGCCAG
GTCCAGCACGCGTGCGTGCTGGGGGCCACCATCCAGGGCGACCAGCAGGGTAGTGAACAT
GGATGTCTCCTTGGCAGGACGGGGATGGTCGCCGATGTCACCGCGCGCACCCATGCCGTG
CGCGGCAGTCAATGAATGCGTCGAACGCAATCCACGGTGGTTGCAAGTGCCGTAGAGTCA
TCTGATTTACTGGAGACTGTCATGCCCCTGCCGGACCTGAACCTGTTGCTGGCACTGGAC
GTACTGATTGACGAATGCAGCGTGGCCGCCGCCGCGCGCCGCATGAACCTGAGCGCGCCG
GCGATGAGCCGCACCCTGGGCCGGATCCGCACTGCGCTGGGTGACCCGGTGCTGGTGCGT
GCCGGCCGCGGTCTGGCGCCCACGCCCCGCGCGCTGCAGCTGCGCGAGCAGGTCCGCGAT
GTGATCGAGCAGGCCCACCGCGTCTTCAACGCTGGTCGTGAAGTGGACATGCGCGTGCTC
GAGCGAACCTTCAGCGTGCGCGCCAATGATGTCTTCATCGGTGGATTTGGCGGTCGCCTG
CGCGAGATCTTCCGCCAGCAGGCACCGCGCGCGGTGCTGCGCTTCGTGCCCGAGGGCGAT
ACCGACGATGATGCGATGGCGCAGGGCCGGATCGACCTGTACATCAGCACCGCCGGCAAG
CATGCGCCCGATACCAAGGTGCAGAACCTGTTCAGTACCTCGTTCATGGGCGCCGCGCGC
GAGGACCATCCACTGTTCGACGAGGAGATCAGTGCAGAGCGCTTTGCCGCGTGTGACCAC
ATCGCGGTGTCGCGCCGTGGCCTGCCGCGTGGGCCGATCGATGATGACCTGGCCACGCTC
GGCCTGCAGCGCCGCGTGGCGCTGATCAGCCCGACCTTCCACGGTGCGATCTTCGCGGCG
GCCGAATCAGACCTGATCCTGCCGCAGATGCCAAGCGTGATGCTGGAGCGGATCGTCAGC
ATGCGCCTGCCGCTGCGCCTGTTCCCGCTGCCGATCCCGGTGCGTACCGCGGCCATCGTG
CAGGCCTGGCATCCGCGGCTGGACAACGATGCCGCGCACCAGTGGCTTCGCCGTTCCATC
AAGACCATGTGCGAGCGCGTCGAGGACGCCCACCGCTGAGACCCGCAGGCGTGCGCTGGA
CGCACGCCTGGGATGCCGGCGACGCCATTTTTCACAGGGTACCGGCTCCCTAGACTGCGC
TCCCCGGAGTTTCACTGAGCGCATTCCAATGACCCTCAACATGCCGTGCACTGCACGGAT
CGGCGCCTGGCGATGAGTGCGCCGGCCGCCGCTGTCCCGGCCGCCGCAGCGCCCCGTCCT
GCCGCCGCCCCCGGGCTCGATCGCCGCATTCTGGTCGGCCTGTGTGGCGTGCTGCTGGCG
GTGCTGGTGTCCGGCTTCAACGAGAACATCACCAAGGTCGCCCTGGCCGACATCCGTGGC
GCGATGGGTTTCAGCGTCGACGACGGCAGCTGGATCGTCGCCCTCTACAGCGCGATGTCG
GTCAGCGCGATGGCCTTCGCGCCGTGGTGTGCCGCCACCTTCTCGCTGCGCCGCTTCGCA
TTGGCGATGATCGGTGGCTTCATGGTGCTGGGCGTGCTGTGCCCGCTCGCCCCGAACCTG
CAGGTGTTCCTGCTGCTGCGTGCATTGCAGGGCCTGTGCGGCGGTGCACTGCCGCCGTTG
CTGATGAGCGTGGCGCTGCGCTTCCTGCCGCCTGGCATCAAGCTGTACGGCCTGGCCGGC
TACGCGTTGACGGCGACGTTCGGCCCGAGCATGGGCACGCCGCTGGCCGCGTTCTGGGTC
GAGCAGGTGGGCTGGCACTGGGCGTTCTGGCAGATCGTGCCGTACTGCCTGGCCGCCATG
GCGATGGTCGGCTGGGGCCTGCCACAGGACCCGCTGCGGCTGGAACGCTTCGCCCAGTTC
GATGGCGTTGGGCTGCTGCTCGGCCTGCCGGCGCTGGTGCTGCTGGTGCTGGGCCTGGTG
CAGGGCCCGCGGCTGAACTGGTTCGATTCGCCGATGATCACGCTGATGATCGGTGGCGGT
GCCGGCCTGATGGTGCTGTTCATGATCAACGAATGGTTCCACCCGCTGCCGTTCTTCAAG
CTGCAGTTGTTGGCCAATCGCAATCTCAGCTACTCGCTGGTCACGCTGGGTGGCGTGCTG
TTCGTGCTGCTGGCGGTGATCTCGATCCCGTCCGGCTTCCTGGCCAGCGTGCAGGGCTAC
CGGCCGCTGCAGACCGCACCGATGCTGCTGTGGGTGGCACTGCCACAGGTGATCGCGCTG
CCGCTGGTGGCGGCCCTGTTGAACATCCGCGCGGTGGACTGCCGCTGGGTGCAGGCCACC
GGCCTGGCGATGCTGGCACTGGCCTGCTGGCTGGGCTCGCACCTGGACGTGGCCTGGATC
CGCGACAACTTCCTGGGGGTGCAGCTGCTGCAGGTGTTTGCCCAGCCGATGGCGGTGCTG
CCGCTGCTGATGCTGGCCACCGGCGGCCTGGCGCCACAGGATGGCCCGTTTGCCTCGGCC
TGGTTCAACACGGTCAAGGGCTTCGCTGCGGTGTTCGCCGGTGGCGTACTGGATGCCATC
GCCCAAGGCCGCCGTCATTTCCATTCCACCGTGCTGGTCGACCGCCTTGGCGAGCAACCG
TGGCTGGCCGATGGCCCGCAGCTGGGCGCGCGCCTGCATGCACAGGTACAGGCGCTGACT
TCGGCCGACCTGTACTGGGTGGTCGCACTGGTGGCGCTGGCCTTCATTCCCCTCATTGCC
TGGATGCCCACCCGCATCCATCCGCCACGCGCCGTGGCCTGAACCTTTCGCAGGAACCCC
TCATGACGATCAATCGAACCCCTCTCAACACCGGCCTGGGCCTGGGCCTGCTGGCCCTGG
CCATCGGCGCGTGGCTGCTGCTGCGCGATGGCGGTCACCAGACCACCAACAATGCGTACG
TGGTGGCCGACTACACCCTGGTAGCGCCGAAGATTGCCGGCTTCGTCAGTGCCGTGGACG
TAGAGGACAACCAGTCGGTGAAGGCCGGTGATGTGCTTGCCCGCATCGACGACCGCGACT
ACCAGGTGGCACTGCAGGCTGCGCGTGCCGACCTTGCCAATGCCCGTGCGCAGCTGGCCA
ATGCGCAGGCCGCACTGGCCCAGCAGGACTCGCTGATCGCGCAGGCCAGGGCCAGCGTCG
ATGTCAGCCGTTCCGAACTGACCCTGGCCAGTGCCGACCAGCAGCGTTACCGCGAACTGG
CCCGTGATGGCGCCGGTACCGTGCAGAACGCGCAGCAGGCGCAGTCGAAGCAGGCCGTGG
CCAGTGCGCATCTGCAGCAGGGCCAGGCCGCACTGTCGACCGCACGCCAGCGCACCGACA
TCCTCAGCGCGGGCGTGCAGGCTGCACAGGCGGCGGTGCAGCGTGCAGAAGCGGCACAGG
CACGCGCCGAACTGGATCTGTCGCACACCGTGCTGCGTGCGCCGATCGATGGCATGGTCG
GTCGCCGCGCAGTGCGCGTCGGTGCCTACCTGACCCCGGGTACGCCGGTGGCTGCGGTGG
TCCCGCTGAAGCGCGCCTTCGTGGTCGCCAACTTCCAGGAAACGCAGATGACCCGCATGC
AGGCCGGCCAGCAGGTCGAACTGAAGGTGGACGTATTCCCGGGCACGCCGCTGCGCGGGC
ACATCGACAGCATTGCACCAGCCACCGGCGTCACCTTTGCTGCAGTCGCACCAGAGAACG
CCACCGGCAACTTCACCAAGGTGGTGCAGCGCATTCCGGTGAAGATCGTGCTGGAGCCGG
GCCAACCGCTGCTGGACCAGCTGCGTGCCGGCATGTCGGTGGAAGCCAGCGTTGACCTGG
GCAGCCGCGCGCGTGCGCAGAGCATGCAGCACGGACCGGGCCACAAGCGCGGGGAGGGCG
CATGAGCGCCATTACCGTTTTCCGCACCTTCGTTGCGGCCAGCCTGTGCACGGCCCTGGC
TGCCTGCGCGATGGGCCCGGACTTCGTACGCCCGCAGGCGGAACTGCCCGGCCACTGGCG
GGGTGGGGCTGTCGCCGGCAACGCCATCGATCAGGACGCCGCCTGGTGGGCCGGCTTCGA
CGATCCGCTGCTGGGGCAGCTGGCCCACCAGGTGCTGGCGGCCAACCTGGACCTGCAGCT
GGCCGCCAACCGCGTGCAGCAGAGCCGCACCGCGCGCGGCATCACCGCCGCCGATCGCCT
GCCCAGCGTCAGCGCGAGCGCCAGTGGCGTGCGTGCACGCAACAGCGAGGTGGGCCTGAA
TGATCCGTCCGGCAACGGCGGCCGTGATGACTACGGGCTGTTCCAGGCCGGTATCGGCCT
GGGCTGGGAACTGGACCTGTGGGGCCGCGTGCGGCGCCAGGTGGAAGCGGCCGACGCGCG
CGTGCAGATGGCCGAGGAGGATGCACACGCCGTGCGCATCGCGCTGCTGGCGGAAACCGC
GCGTGATTACCTGCAGCTGCGTGCGACGCGGCAGCTGCTGGCGATCACCGAGGACAACCT
CAGCATCGCGCATGACATCAAACGGCTGACCGAGGCGCGCCAGAAGCAGGGCGTGGCCAG
CACGCTGCAGGTGTCCAGCGCGGCCGCGCAGGTGGCTTCGCTGCAGGCGCGCATCGCGCC
GCTGCGGCATCGCGAATCGCAGTTGCGCAATGCGCTGGCGTTCCTGCTGGCACAGCCGCC
GCAGGCACTGGACGCGCAGCTGCAGGATGCACGCCGTGACTGGCCGGCGTTGCCAGCGGT
GGCGGTGGGTCTGCCGAGTGAACTGGCCGAGCGTCGCCCGGACATCCGTCGTGCCGAGGC
GGCACTGCATGCGGCAACGGCCGGCATCGGCGTGGCCAAGGCCAGTTTCCTGCCGCGCAT
CACCTTGAATGGTGACGCAGGCTTCCAGGCCAAGCAGCTGGATGACCTGGATGGCTGGAA
CGCGCACCGTTTCAGCATCGGGCCGTCGATCAGCCTGCCGATCTTCCAGGGCGGGCGGCT
GAAGGCGAACCTCGCGCTGAGCAGGCTGCAGCAGCAACAGTCGGCCCTGCAGTTCCGCCG
TACCGTGTTGCAGGCCTGGCATGAGGTGGACGACGCCATGGACGGCTACAGTGCCGAGCA
GCAGCGCACGGTGCAGCTGCACGTGGCGGTGGATGAGAGCGAGACGGCACTGGGGGCGGC
GCGCCGGCAGTACCAGGCCGGCGTGGTCGACATGCTGGACGTGCTGACCACCCAGCGCAT
CGCGCTGGACAACCAGGCCGCGCTGGCCAACAGCCAGGCCGCCGCCGCGATCGCGCGTGT
AGAGCTGTACCGCGCGCTGGGCGGTGGCTGGTAGCGATAGGGGAAACGCCGGGCCATGCC
CGGCGGTTCGTCGGTAGTTGCCAACCTTGGTTGGCAGCTTTCTTGGAGGGCCAACCAAGG
TTGGCGTCTACCAGAGCATGGTCATCGGCACCGGGTCGATCACGACACGGGCACGGTAGC
GCCGGGCCATGACCGGCGGGCGGGTGCCTCAACGCACGTCGCGCAGTTCCCAGTGGCTGC
CGGCCAGCAGGCGCAGGCGCTGCTTGAACACGTCACTGTCGATGCGGGTAGTGGCGACCA
GGTTGATGCGCAGGTCCTTCTGCTCGCCGGTCACGGTGGCCTCCGGGTCGGTCACGCCCC
ACTGCGGTTCCACCGCATCCGGGTCGGGCTGCTTGGCCTTCCAGCGTTCGAACAGCGTGC
CGCTGCGCAGGGCATCCTGCAGCTCTTCGGCGAAACCGGCGGCGCCCTGGGAATGGAAGG
ACAGGTCAGGGTCGTTGCCGCGGGCCTTGGACGGATCGGGCAGGCTGATGTGGTACTGCG
CAGGCATGGAGTTCTCCTTGAAGTGCGGCAAGGCTGGCACAGTCGGGGTGGAATCGATGT
GCAGATTCCGGCCGTGGCCAGCGCTCATTCGAACCGATGCGGCCCATCGGCAAATCCCAC
GGTGACCGCGCCCTTGCCGACGTTGACCATGCCGGTCAGGCTCATCACCGATTCGTGCAC
GGTCACGCCATGGCCGGCGCAGACCTCTTTCATCTGTGCATAGCCGGGCAGGCTGCGCAG
CTCGTCCAGTTCGCCGCCGTAGCTGACGCACACCGTCGGCGTCATCAGCCCGGCACGCAC
GCGCTGGCCGACCACCGCGAACAGCTTCTGCACGGCGCTGTCGAAGCCCTTGATCTTGGC
CACCGGCCCGGTCTCGCCACGGTAGCCGTGCAGCACCGGCTTGATGTCCAGTGCACTGCC
CAGTGCCGCGCTGAGCAGGCCGACACTGCGGTCGCCCTTGTGCCGCGCGCGTGCGCGCAT
GTAGTACAGGTCGCGGGTGATCATGTAGCCGTGCACGTTGCCGGCCAGTTCTTCCAGCCG
TTCGCGGATCTGCTGCACGCTGGCGCCACTGTCACGCAGGCGGACAGCCTCCACCGCGGT
CACGGCCTGCGCGGCGAACAGGTTCTGGGTATCAAGTACGCGCAGCGCGAACGGCGAGTT
GTAGCCCGCTGCCTGCCGCACCGGCTTGTAATCGTTGAGGATGGCGAAGCTGGCCTGCAG
CGCGTTGTCGTGGATCGGGCTGCGGGTCTTGGTGATGGTCATGCAGAACACGTGGTCGTA
ATCGATCACCAGCTGCTGCAGGAACAGGTCGCGGATCTGGTTGACGCTGAAGGGGATGGT
TTCCGCTTCAGCGCCATGTTCGGCCACATGCGCGTGCAGGAAGCTCAGGGTGGCCTGCTC
ATCGCGATGATCGGCCAGCACGGCTTCGCCGATCCGTACGGTGATCGGCAGCAGCACGAT
GTTGTGCTCGGCAATGAAGTCCTGCGGCAGGTCGCAGGCCGAGTCGACGACGATTCCGAT
GCGCATCCGCGGCTCCCCCTCCAGGGCGGTTGTAGGTTCGGAAATGTGAAATCTATCTCA
AATTCCGGCGTGGCGCGCGAGGGAAACGCGGCACGCCCTGTTCAGCGACTGCGCTGCACG
GCCACCGGAAGCTCGGCCAGGCGCTGCCATTCGGGCTGCCGCAGCAGATCCGGGTCGGCC
AGCACCGCCGCCATCAGTGGGTGGGCGTCGTTGCCCCAGAACAGTTCGCCATCGATGGCC
AGGGTCGGCACGCCGAACACGCCGGTTGCAATGGCGGCCTCGGTGTTCCTCCGCAGCTGC
TCCTTGACCGCGGGAGTCGCGATGGCGCTGGCGACATCCTCGATCCCCAGCCGCGCGGCT
GGTTCGCGCAGGGCCTCGGCGCTGTCGGCGGCATTGCCGTCGCGCCAGATCCAGTCGAAC
AGCACGTCCACCGCCTGTGCGCTGCCACCCGCGGCCAGGCACAGGCGCAGGGCAGACAGC
GGATTGAACGGGTGGCCCGGCGGGAACCGCAGCGGTGTGCCTTCGGCCTGCGCGGTCCAC
AGCAGCTGGCGGTAGATGAAGCGGCGCTTGGCCGGAATCTCGGCCGGCCCGAGGTTGCCC
AGGTGATGCAGCACGGCACCAAAGGCGATCGGCACCGGCTGGATCCGCGGGAACTCGGGC
AGCTGCTTCAGCTTCTGCCAATGCAGGTAGGAGTACGGCGAAACGAAGTCGAAATACCAG
CGCAGGGTGGCCATGGTGGTGTCCTTCAATGCGGTCAGGGCTGCGCGTTGCGCAGCAGGT
AGCGATCGCGCAGCTCGGTCTGGCGCGAGCGCATCGGCATCGCCCGGCCGCCCAGCCAGA
CCTGTTCGGCATAGTGCGCCACGTCCAGCGGGTCGCCCTCCCACAGCACCAGGTCGGCAC
GCTTGCCCGGCTCGATGCTGCCGATCTGGTCGGCCACACCGAACGCCTGGGCCGGCACCC
GGGTCAGGCCGGCCAGGCCGTCGGCCCAGGGCAGTCCATTGGCCACGGCATTGCCGGCCA
GCTGGCGCATCTTGCGGGCGTTGTGCGAGGCGTCGCCACGCTGCACGAACGAGACCGCCA
CGCCGGCCCGTTGCAGGCGTGCCGCATTTTCCAGGGTTGCACCGATCTGGTCGAAGCTGG
CCGGCAGGTTGGACAGCACGTCGACGAACACCGGCACCTGCGCGGCGGCCAGCTCCGGTG
CCAGCTGCCAGGCTTCGCTGCCACCGGCAATGGCGATCTTCACCTTCTCGCGGGCGGCCC
AGCGCAGCAGCTGGCGGATGTCCGCCGCACGGTCCACCTCCACCACGATGCGGCCCTGGC
CGGCCAGGTAGCGGCCCAGCGTGCGGCGCCCGGCCGGGGTCAGCAGCGCATGCGGTGAGT
CCGCGGCGACCTGGCCACGCGCCTCGTCCACCATCTGCTGCAGCAGCATCCATTGCGCCG
CACGCGAATGCCCGGTCAGTTCCACTGCGGCCGACCCCAGGCGCAGGAACAGCGCGCGCG
GCCCGAGGGGATCGGCGCTGCCGTCCAGCCGCATCACACCGCCCTGGCCAGCGACGAAGC
CGCCACCGGTGGCGGCCCCCAGGGCGGTGAAGCCGATGCCGTCCAGGCGCGCCACCGGGA
TCAGCACCGAGGCCGGGTTGTAGGCCAGGGTGACATCGAATTCGGGGCGCAACGGTTGTT
CGCCGATCTTCAGCGTGCTGTCGACCGTGCTCGCTTCACCGGAGACTTCTTCGATGCCGA
TCTCGGTGATGCCCCCGAACAGCGCGGGTGTCAGCGGGCGGCCATCGGCCTCGACGACGT
TGGCCCCGGCCGGTGCGGACAGCCCGTTGCCGACTGCGCGGATGATGCCGCCCTGCACCA
GTACATCGGCGTGCTGCAGGCTGCCGCGCGCGCTGGCCGTATGTACGGTGGCGTTGCGGA
CCAGCAGGTCCTGCGCCTGCGCGGCTGCGGAGAGGCAGGCCAGCACCATGACCGTAGCGC
CGAGCCATGCCCGGCGACGCTTGTTCAACGCGCCCATCAGTGCACCTCCTGGCCGAGCTG
GAAATCGGAACGCGGCGTCGCTGCCGGCGCACTGCGGTCGTACAGGCGGCGGCCGTCGAT
GAAGACCTGTTCGGCCAGCGCGTAGGAACCGAAGGGGTTGCCGTTCCAGACCACTACGTC
GGCCATCTTGCCGGCCTCCAGGGTGCCGGTCTGGCCTTCAATGCCCAGCGCTCTGGCGGC
ATTGGCCGTCATCCAGGTGATGGCATGTTCGGGCGTGATCTCCGGCATGTGCGCGCGGCG
CGCGGCGGCGATCACCTTGGCCGCTTCCTGGTTCAGGCGCTGGATGCCTTCGGGCGAATC
GGAATGGACGATGGCGCAGCTGTTCTTCGGCCGGTCGACCAGTGCGATGTTCTCCGGAAT
GCCATCGAAGGCTTCCATCTTGAAGCCCCACCAGTCGGCCCACAGCGCACCGCAGACGCC
GTCGGCGGCCAGCCGGTCGGCCAGCTTGTAGGCCTCTACGCCGTGGTGGAAGGCCGCCAC
CTTGAAGCCAAATTCCTTGGCCAGGTCGAGCATGGTGGCCATCTCGTCGGCGCGGTAGCA
GTGGATGTGCACGCGGATGTCGCCTTCGATCGCGCCGGCCAGCGTGTCCAGCTTGAGATC
GCGCTTGCCGCCGGCATCACCGGCGCTGTCGCCCTTGTCGCTGCCGAACCAGCCCTTGCG
CTTGGCCGGCTTGGGTTTGTTCTTGGCGATGTAGTCGGCAGCATCGATGAAGGCGGCGCG
GTAGCCGGCAACGTTGCCCATCCGCGTGGCTGGGGCGACGCCCTTGCCTTCGCCGTAAAC
CCGTTTCGGGTTCTCGCCGCAGGCCATTTTCAGCCCCCACGGAGCACCCGGGAATTTCAT
GGCCTGGTAGGTGATGGCCGGCACGTTCTTCAGGGTCACGCCACGGCCACCGACCAGGTT
GGCCGAGCCAGGCAGCACCTGCATGCTGGTCACGCCTCCGGCCAGGGCTGTAGCGAAGCC
CGGGTCCTGCGGCCACACCGAGTGCTCGGCCCAGACATTGGCGGTGACCGGTGCGGTCAT
CTCGTTGCCGTCGCTGTGCGCGCCGACGCCCGGGCTGGGGTACACGCCCAGGTGCGAGTG
CACGTCGATCAGGCCCGGGGTGACCCACTTGCCCCGCGCATCGATGCGGGTGACCCCGGC
ATCGGCCTGCAGCTGGCGGCCCACGGCGGCGATGCGGCCCTCGCGCAGCAGCACGTCGGC
GTTGTCCAGGCGCTGGCCGGTGCCGGTGAGCACGGTGGCGTTCTGGATCAGCACCGGCGC
ATCGGGATGCGCCCGGTAGGTGCTGGGGTAGGGATCGGCGACGAAGCGCGAGGCGCCCAT
CGCCGGTGCCGTGCTCAACGAAACCAGCGCCATCCCAAGAGCGGCGCGCAACACCATCGA
TGCCATGCAGAGATCCCCAACCCAAGCGTGAATCCGCCGACGCTATCCGTCGTCGATACC
ACTTGCCAAGTGACCTTGGGCAGGGGCAGGGGTGGGGATTTTCCTATACAAAAATTCTGA
ACGAAGCATTAATTTTTTGTGACACCTGCCGCTACCAACCGGTGGGACAGCGAGCGCTGA
CCCGCCGTGAGGTGTGCTTTCCATTGCTCCATGACGGAGCTGCACCTGAAATATTTCAAG
GAATCAAGGACGTAACTGCAGATGATTGTCTTCCCGTCGTATCGCTCCACCGCTTCCCGC
CGCTCGATCCTCCCCTCACCCCTGGCCTCGGCCATTGTTGGCTCGCTGCTGATGGCCGCC
GCTCTGCCGGCGCTGGCCCAGGACAGCAACGCAGACGCCTTGTCGCGTTACCAGTTCCAG
CGCAGCCTGCAGGCCGCGTTTGCCGCACCGGTCCTCACCGCTTCGCCGTCGCTGGCCGTC
GCCGCCGCCGCCGATGTGGAAGTCGATCCGGAACCCATCATGGGCAAGCCGGGTGATGCC
GCCAGCTGGCGCACCACCGAATTCAACAGCGACTGGGGCCTGCAGGCGATCAACGCCGAT
GTGGCCTACGCACGCGGACTGACCGGCACCGGCATCCGCCTGGGCGTGTTCGACAGCGGC
ACCGGCCTGGACCACGACGAGTTCGCCGGCAAGGACCACCGCAGCATCCATCTGGCCGAT
GTGCTGGCCGATGGCAGCCTGTGCGCGCGCGAAGTGCTGAGTGGCCCGGACGCCTGCTTC
GCCAGCGACGGTGACCAGGTGGCCGTGTCCTACCAGCTGCTCGACCCGGACTATGCCGAT
CTGCTGGAGCGCAATGGCTTCTACGAAGGCCTGAGCTACAACGTGCACGGTACCCACGTG
TCGGGCACCATCGCCGCCAACCGTGATGGCCACGGCACCCACGGTGTTGCCTTCGGCGCC
GACCTGAGCGTGGCCCGCCTGTTCTCCAACAGCGCCACCTACCTGTCGGTGGTGAATATC
GGCGGTTCCCTGTATCTGGACGAACAGACCATCGCCGCCATCCAGGCCGACGATTCGATC
TACCCGCAGCTGTATGCGCAGATGAACGAGCAGGGTGTGCGCGCCATCAACCACAGCTGG
GGCCTGGCCAACGAGCCGACCACAGCGGAAGACCTGGACATGTACCAGTCGCACCCGGTG
TTCGCCGCCAGTCTGGCTGCGATGGCCGAAGGTTCGCGCAGCAGCGGCCTGATCCAGGTA
TGGGCCGCTGGCAACACCGATTCGCCCAACACTTCGCCGGAAGAAGCGCCGATTGCCGGC
ATGTATGCCTCGCTGCCGCGCGCCGTCGCCGACGTCGAGCCGTACTGGCTGGCCGTGGTC
AACGTCAATCAGGACCTGGAGCTGAGCAACCGCTCGATGCGCTGTGGCCTGGCGGCGAAC
TGGTGCCTCGCCGCGCCCGGCTCGAACATCAACTCGACCGTGTACGGTCCCGATTCGGTG
ATCGAAGGTGATTTCTACGATGACAATGGCAACCTGGTGGTGGACATCATCAGCCAGACC
CCGTCGTCCGATTACGAGGAACTGAGCGGCACGTCCATGGCCGCCCCGCACGTCACCGGC
GCGCTGGGCCTGCTGTTCGAGCGCTTCCCGTACCTGGACAGCGCGCAGGTGCGCGACGTG
CTGCTGACCACCGCCACCGACCTGGGTGCTGCAGGCGTGGACGATGTCTACGGCTGGGGC
CTGATGAACCTGGCTGCGGCCGTCGAAGGCTACGGCTCGCTGCGCGTGGACACCGATGTG
GTGATGAACCAGAAGGCCGGCGGCCTGAAGGTGTGGGAAGGTGATGCATGGGACGACTGG
ACCAATGATATCGGCGGCCCGGGCAAACTGACCAAGAGCGGCATCGGCTGGCTGCGCCTG
AGCGGCGACAACAGCTTCAACGGCGCGGTGGTGCGCGAAGGCGTGCTGGAACTGGACGGC
GTGAACACGCTGACCAGCGCCGTGGACGTGACCGGCGGAACCTTCCTGCTGAACGGCACC
CTGCAGAACACAGCGCTGAACAGCCTGGGCGGCAGCAGCCGCATCACCGCCACCGGTGTG
CTGGACGGCTCGGACCTGACCGTCACCGGCGGCGTGGTGTCCTTCAACGGCGTGCAGACC
GGCGGCAGCACCTTCGTGGGTGAAAAGGGCACGCTGAAGGGCGTGGGCCAGCTGGGAAAC
ACCACCGTGGCCGGCATCATCGCTCCGGGCAACTCCATCGGCACGCTCACCATCAACGGT
GACTATGTGCAGACCGCCACTGGCGTGTACCAGGCCGAGGTGGCCCCGGGCAGCCGCAGC
GACCAGCTGCACGTGACCGGCACCGCCACCCTGGGCGGCACCCTGGTGGCGCTGCCGGAA
CCGGGCACCTACTACCTGGGCGAGCAGTTCAACTTCATCCAGGCCGACGGCGGCGTGAAC
GGTCGGTTCGCCAGCACCGATTTCAGCGCCTTCTCGCCCTTCCTGCAGTTCGGCCTGGCC
TACTCCGCCGCCGGCGCGCGCATTGAAGTGACCCGCGGCAACGCGCTGGCTACCGCGGCC
ACCACCGCCAACCAGTTGGCCGTGGCCACCGTGGTCGACGGTCTGGCGGTCAACCAGGGC
CTGCCGCGTCCGCTGACCATGCTGTTCCCGGAACAGGTGGGCAGCGCACTGGACAGCCTC
AGCGGCGAACTGCATGCCGCCACCAGCGCGGCCCTGCTGGAAGGCAGCCGCTACGTGCGT
GATGCCGCGCTGGCCCGCCGTGCCGGTGCCGCTGCACCGGGTGCCGAAGGCGGCGACGCC
ACCGGTGTGTGGGTGCAGGCCCTGGCCGGCAGCACCACGCTGGATGGCAACACCAACACC
GCCCGCACCGAAGCCAACAGCAACGGCCTGCTGGTCGGTGCCGACCGCGAGTTCGGCGGC
TGGCAGGTGGGCGTGCTGGCCGGTACCGGCCGCACCGACGTGAAGCAGGGCGAAGGGCGC
CGTGCGAGGTCGAAGGTGGACAACACCCACTTCGGCGCCTACGCCAGCCACAACTGGGGC
GGTTTCGGCCTGCGTGGCGGCCTGGCATGGAGCGAACACGATGTGGACAGTACCCGTGAG
CTGGCGTTCGCCGGTTACAGCGACACCCTGAGCGCCCGCTACGACGCGCGTACCCGCCAG
GCCTTCATCGAAGCGGCCTACCGCTTCGGTGGCCGCGAGGCCGGCCTGGAGCCGTACGTG
CAGGTGGCCCGCGTGGAAGTGGACACCAAGCACGTGAACGAGCGTGGCGGTGCTGCGGCC
CTGCAGGGTTCGGTGGACGACGTGCGCACCACCCTGGCCACGGCCGGCGTGCGCTTCGAC
AAGGGCCTGAAGGCCTCGTTCCAGCAGGACAGCTGGTTGCACGTGCGCGGCGCGGTGGCG
TACCGCCACGCCAGCGGCGACCGCAACCCGTCGGCCCGCCTGGGCTTTGCCACCGGCGGT
GACAGCTTCGTGGTCAACGGTGCACCCATCGCCGACAGCGCGGTGGTGGCCGAACTGGGC
CTCTCGGCCTGGCTGACCGCCAGGCAGCAGCTGGAACTGGGCTACAGCGGCCAGTTCGGC
GACGAAAGCCGCGACCACGGTGCCAACCTGCGCTGGTCGGTGCGTTTCTAAGCCACCGGC
TCCCGCAGGGAAACCAGGAGGGGCGGCCGTTGGGCCGCCCCTTCTCTTTGTGTGGCAGGG
CAGGCGCAGCGTTGCCTACAATGGCGCCCCTGCAGAACCGGACCGGGCATGAAGAGCAAA
CAGGAAATCGTCGACAACTGGCTGCCGCGTTATACCGGCGTTCCGCTGGACCAGTTCGGC
CAGCATATCCTGCTGACCAATTTCGGCGGCTACCTGCACACCTTCTCCGCGCTGACCGGC
GCCCCGGTCATCGGCCTGGACCGGCCGATGGCCAGCGCCACCATCGATGGCATCACCATG
ATCAACTTCGGCATGGGCAGCCCCAATGCCGCGATCATCATGGACCTGCTGTCGGCGGTG
ATGCCCAAGGCGGTGCTGTTCCTGGGCAAGTGCGGTGGCCTGAAGCGCAAGAACCAGCTG
GGTGACCTGGTGCTGCCGATCGCAGCGATCCGCGGTGAGGGCACTTCGGGCGACTACCTG
CCGCCGGAAGTGCCGGCCTTGCCGGCGTTCGCGCTGCAGCGTGCGGTCTCGACCATGATC
CGTGATCTCGGCCACGACTACTGGACCGGTACCGTCTACACCACCAACCGCCGGGTCTGG
GAGCACGACGAGGCGTTCAAGGAGCGGCTGCGGGCGATGCGCTGCATGGCCATCGACATG
GAAACCGCCACCGTGTTCGCCGCTGGCTTCGCCAACCACATTCCCAGCGGCGCACTGCTG
TTGGTGTCGGACCAGCCGATGATCCCCGATGGGGTCAAGACCGAGGCCTCCGATGCCAAG
GTCAGCTCCCAGTTCGTGGAAAACCATATCCAGATCGGTATCGAGGCGCTTAAGCTTATC
CGGCGCAACGGCAAGTCGGTCCGCCACCTGCGCTTCGACGAATGATGATGATGGCCTGGC
GCGGCGCGCCGGCCCTGGGGAGTAGGTGATGGACGTTGCCGCGCACGTGGTGGAATTCTG
GAAAGAGGCGGGCCCTGCGAAGTGGTTCGCCCGCGATGATGCGTTCGACGCGCAGTTCCG
CCAGTTGTTCCTGGATGAGCATTTCGCAGCCGCCTCGCGCGCGCGCGAACACTGGCTGGG
CAGTGCCGAGGGCGCACTGGCGCTGATGCTGCTGCTGGACCAGTTCCCGCGCAACTGCTT
CCGCGGTAGCGCCCATTCCTACGCCACCGATGGCCTGGCCCGGCACTACGCCATGCGCGC
CATCGAGGAAGGCCTGGACCTGCAGCTGGTGCCCAAGCTGCGCGCCTTCATCTACCTGCC
GTTCGAGCACTCCGAGGATCCGCTGGACCAGGACCGCTCGGTGGCGATGTTCGACGTGCT
GGGCGACAAGGAATACCTGCAGTACGCCGAGCTGCACCGCGACATCATCCGCCGCTTCGG
TCGCTTCCCCCACCGCAACGCCGTGCTGGGTCGCATTCCCTCACCGGAAGAACTGGACTA
CCTGGCCGAAGGCGGTTTCGCCGGCTAAGAAAAAGGGGACGGAGGGAATTAAGTCGTTTT
TGCCACAAACGACTTAATTCCCTCCGTCCCCTTTTTAGGGGTCAGATCGCCTTTCCGCAG
GAAAGGGCTCTGACCCCGGGCCTTCAATCAGTACTTCGGCACGCCGTTGTCGACGTCTTC
CGACCAGGCGTTGATGCCGCCGGTGACGTTGAACACCTTGGTGAAGCCCAGGGCGCGGAA
CTGCTCGGCGGCCTGCGCGCTGCGGCCACCGTGGTGGCACATGAAGGCCAGCGCGGTGTC
CTTGGGCAGGGCTTCCAGCGCGGCGCGGCCGTTGCCGTCGAAGGTCTTGAACGGCACGCC
CACGGCGGCGATTTCACGCTCGTCGGCCGGGCGCACGTCCACCAGGGTGATGTTGCCGGC
ACGCACCAGGTCGTCGGCATCGCGCACGCTGATTTCCTGCACCGGCTTGGGCGCATTCGG
GTTGTCGATGGCCAGGCCCTTGCCGCGGATGTCGTCCACCCAGTCGATGGTGATGCCGTT
GGCGCGACGGGCGCTGGCCAGGTCGAACTGCACGCGCAGGCCGTTGGACTCGGCGGCGAT
GGCACCTTCGTCGTGCGGGGCCAGCTGGAAGTTCGGCTGGAAACCGGCGTCGATGGACAG
CTGCAGAGCAGCACCCGGGGCATCGGCCAGCGCGCCCTTGAGCATTTCCACGGCCGCCGG
GGTGACGGTGATGCTCGGCGGGGTACGGTCCGGCGCGGCCAGGCCCAGCACGCTGCTCAG
CTCGCCGCTGGCAGCCATCTGCAGCACGATGTCGCTGCCGCCGACCAGTTCGCCGTCGAT
GTACAGCTGCGGAATGGTCGGCCAGTCGCCATAGGCCTTGATGCCTTCACGGATTTCCTG
GTCGGCCAGCACGTTGACGTGGGCGAACTCGACGCCGAGGTCCTGCAGGGCGCCCACGGC
CTTGGCCGAGAAACCGCACTGCGGCATCGACGGCTGGCCCTTCATGAACAGCACGACGCG
GTTGGCGTTGAGGATGGATTCGATGCGCGAACGCAGGGCGGGATCGAGGGACATGGACGT
CGGGGTTCCGGGAATTCGAATCATCAATTCTACCCCTCATGGCATCATGGGGGATGAGCA
ACGCAGGAACATTGCATCGCATCCCGACCCGGCCCTGGCGCTGGCTGCCCTGGCTGGTGG
CGTCGCAGCTGGCCGTGATCCTGGTCTGGGCCCTGGCCGGCTGGCACTGGGGGCTGCCCG
TGATGGTGGCCAGCCACGCACTGTTCCTGGTGCCGGTATTCCTGCCCAACAGCCGCTTCT
ACGCGCCGGTGCTGAGCCGGATGGGAGAGGCCGGAAACAGCGTCTGGTTGACCATCGATG
ACGGTCCCGGCCCGGAGACCCGTGCGGTGCTCGACCTGCTGGACCGCTACCAGGCCCGCG
CCACCTTCTTCCTGGTGGGCGAGCGTGCGCTGGCACAGCCGGAGCTGGTGCAGGAGATCC
TGCGCCGCGGCCACGACCTGGGCAACCACAGCCACAGCCATCCGCAGGCGCGCTTCTGGC
GGCTGGGCCCGGCAGCGATGCGTGCCGAGATCGAGGGCTGCCAGCATGCGCTGCAGGCGG
TAAGCGGCCGCCCGGTGCGCTGGTACCGTTCGGTGGTGGGCATGACCAATCCGTTCGTGG
CGCCGGTGCTGAAGGCGCTGGGACTGGTGCGCGTGGGCTGGAGCGCCCGTGGCTACGACG
GTGTCGGCTGCACGCCGGAGGGCGTGCTGTCGCGGCTGCTGCCGGACCTGCGCCCGGGCG
CCATCGTGCTGCTGCATGAGGGGGCCGCCCACGGCCACAACCTGGCGATCATCGAACGCG
TGCTGCAGGCGCTGGACGAGCGGGGGCTGAAGGCGCGGCTGCCGGTTCCGTAACGCCGGG
CCCTGGTGGTGTAGAGCAGCCGAGCATGGGCTCGGCGCTAGAAGGGTTGGCGATCATCCT
GTAGCGTAGCGCCGGCACATGCTGCACTCGGCGCTACAACGCGGGGCGTTCGGCCACCAG
CAACCAGCTGTTGAACGGCGTGCGCCCGTGCAGGGGGCGCGGCGCCGTCACTTTCAATCC
GGCCTCGGCCAGTGTCGCCTGCAGCACCTGCGGGTCGGGGTAGTGGCGCGGCCGCGTGCC
CATCCAGCCGACCAGCCAGGCCAGCCGGTCCGCCACCCGCGTGGTGCGGTCGCGGCCATC
GCCGGTGGCCAGTGGCGTGCGCAGCAGCAGGCGGCCGCCGGGAGCGACCCGCATACTGGC
CTCACGCAGCAGTGCCTGCTGTGGGCCCGCGTCCAGGTACTGCAGCACATCCAGCAGCAG
CACATGCCCGGCCTGCGCCGGCAGCGGCGCCTGCACGTCCAGACAGTCGAAGCGCACAGC
GGGCAGGCCGGTGGCGGCACGCTGGGCACGGGCGATCTTGCCGGCATCCACGTCCACGCC
CAGGTAGGGCTGGCAGCCACCGCGCTGGCGCAGCACGTGGGCGAACAGGCCCAGCCCGCA
GCCCAGGTCCAGCACGGGTTGCCCGTCGCCAGGCAGGTGCTGCAGCACGCCGTCATACAG
CGGGTCGCTGCCCAGCTTGCTGCGGGTGTAGTAGTAGTCGCGGCGGCTGGCCCAGGCGTG
TGCGGGGCGGAATGCCTCGGCGATCGCGCGGGCCTGCGCGGCGCTCAAGGGTGTGCAGGG
CAGGGGCTGGCCGTTCCGTGGCGTGCCATCCATCGGGTCAGTCCGTTCCGCCGAGCAGGT
GGGCGGCGACCGGCAGCGCGCGCGCGCTCCACAGCGCGTACATCCGTGCTGAAGGGTGCA
GGCCGTCGTCGGCGATCATCGCCGGGTCGCCACCGTGGTCACGGCTGATGTCGGTGATGT
CGACGAAGGCCACGCCCTGCTGGGTGCAGATCACTTCAGCGGCCGCGTTGAATTCGTCGG
TCTCGATCTCGATCGCGGCCAGGTCACGGCCGCTGCCGATACCGAACGGGGTTGCACCCC
AGTCGGGGAAGGACAGCACCAGCACACGCCCGGGGCGGCCACCGGCAAAGCCGATCGCCC
GCTGCAGCAGGGCGTGGAACTGTACGCGGTACTCGTCCAGCGGCCGGCCGCGGTACTGGT
TGTTGACGCCGATCAGCAGGCTGACGAAATCGAACGGGCCCTGCGGCGCGGCCGCATCGA
TGCCGGCGTCCAGCTCGTCGGTGGTCCAGCCGGTGGTGGCGATGGTCTGCGGGTCGGCCA
GCGCCACATCCTGCGCACGCAGGGCGGCGGCGAGCTGGTACGGCCAGCGGCCTTCGACCG
CAACCGCTTCACCGATGGTGTACGAGTCGCCCAGCGCCAGGTAGGACAGCGCCACGGCTC
AGGCCACCGAACGGCGTGGCTTCAGCGGTACGACCTTGGTCGCGTCCTCGGCACGGCGGG
CCAGCACGCGGTCGATGCGGGCGAACACATCGCGCATCACCGAGGCTTCCGGCAGCAGGG
TCACGCGGAAATGATGGCGGTAGGGCACGTTGAAGCTGGAACCCGGTACCACCAGCACGC
CTTCATTGTTCATCAGATCCAGCGCGAAGTTGTGGTCGTCGAAGCCCTTGGCGGCGGCAC
CGACCACGGCCGGGAACGCGTACAGCGCACCGGCCGGCGCGACCAGCGACAGGTGCTCAC
TGGCTTCGCAGGCTTCGATCACCGCGCGGCGGGTTTCATACAGGCGGCCGCCCGGGGTGC
ACAGTTCGGAGATGGTGTCCGGGCCGTTCACTGCGGCCTCGATGGCGTACTGGCCCGGCA
CGTTGGCGCACAGGCGCAGCGCGCCGAGCAGGTCCAGCGCAGCGCGGAAGTCGCCCAGGC
GCGCGTCGTCGCCGCTGAGGTGGGCCCAGCCCACGCGCCAGCCGCAGGCACGGTGCACCT
TGCTCAGGCCACTGAAGGTCAGGCACGGGTGGTCGCCGGCCAGCGGCGCGACCGGCTGGA
ATACCGCATCGTCGTACAGGATCTGGTCGTAGATCTCATCGACCAGCAGCAGCAGGTTGT
GGCGGCGCGCGATCTCGACCACGCGCTCGAGCAGTTCACGCGGGTAGCTGGCGCCGCTGG
GGTTGTTCGGGTTGATCAGCACGATGGCGCGGGTGCGCGAGGACACCAGCGTCTCGATCT
CGCTCGGGTCCGGCTGGAAGCCGTTCTCGGCGGCGCAGCGGTAGTACACCGGGCGGCCAT
CGTTGAGGATGGTCGAGGCCGACCACAGCGGGTAGTCGGGTGAGGGCACCAGCACTTCGT
CGCCCGGGTTGAGCAATGCGCGCAGCGACAGGTCGATCAGTTCGCTGACGCCGTTGCCGA
CGAACACACGGTCGGGGTGCGCATCCGGTGCGCCACGGCGGGCGTAGTACGCCGCGATGG
CTTCGCGTGCGACCGGCAGGCCCTGCTGGTGGGTGTACGGGTCGGTGCGGCCCATGTCAT
CGGCGATCGCGCGCTGCAGGTGCTCGGGCGCGCGGAAACCGAAGTTGCCCGGGTTGCCGA
TGTTGAGCTTGATCAGCTTGCGGCCCTGCGCCTCCAGCTCCCGGGCTCGCCGCGCCAGTT
CTCCGCGGATTTCGTAGCGCACTTCGGAAAGGCGCTCGCGGATGGCCAGGGGCTTGGGCG
AGTTGGTGGACATGGGAGCTGGGCCGTCAAAAGGCATGGGGCTTCCATCCTACCGGAATT
GCTGCAATGCATGGCAGGGGCGCCGGGCCCGTCATTGCTGGGCTGGCAGGGCATCGGCAC
GGGTAGAATGGCGGCGATGACCCAGACCCCCGATTTCATCGCCCTGCAGACCATTGGCTG
GCCCTGGCCGGGCCCGGCGCAGCAGGCCGACTGGCAGGCCGCGATGGCCGCACATCCGCA
GGCCCGCCCGGCGCGGGTGATCGAACAGCACCGCACCCACTACGTGGTGGCCGATGGCCC
GGATGCGTCGATCAAGGCCGAATCGCTGCCGGAATGGCAGCGCCCGCGCTTCCCCAGCCA
CGAGCGGCCTGCAGTGGGCGACTGGGTGCTGCTGGACGGCATCCGCATTGTCGCGCTGCT
GCCACGCCGCACCGCGATCAAGCGTGGCGCCGCCGGCGAGCACTACCACCAGCAGGTGAT
CGCGGCCAACATCGACACGGTGTTCATCGTCTGCGGCCTGGATGCCGACTTCAATCCGCG
CCGCATCGAGCGCTACCTGCTGCTGGTCGGCGGTGGTGGTGCAGAACCGGTGGTGGTGCT
GACCAAGGCCGACCAGACCGAGTACAGCGAGGATGCGCTGGCGGTGCTGGAAGAGCTGGA
GATGCAGGGCATCGCGCTGCATGCGATCAACGGCCTGGATGCCGACAGTGTGGCGGTGCT
GCAACCGTGGCTGGGCCCGGGCCGCACGGTGGTGCTGGTCGGTTCCTCCGGTGCCGGCAA
ATCCACGTTGACCAACACCCTGCTTGGCGAGCAGCGGATGAAGACCAACGCGGTGCGCGC
CAACGATTCGCGTGGCCGCCATACCACCACCCACCGCGCGCTGATGCCGTTGCCGACGGG
CGCCTGCCTGATCGACACCCCGGGCATGCGCGAGCTGAAGCCGACCGGCGAAGAGACGCT
GTCCGAAGGTGGCTTCGCCGACATCGAGGCGCTGGCCGCACAGTGCCGTTTCAACGACTG
CAAGCACCAGCAGGAACCAGGTTGTGCGGTGCGTGCGGCGATCGAGGCGGGCGAGATCGA
AGAGAGCCGGTTGCTGAACTATTTCAAGCTGAAGGAAGAAGTGGCTGCCGCTGCCGCCAA
GCTGGCGGTACGCCAGGCCGAGACCGCGCAGGAGCGCGGCGGCAGGAAGGGCAAGGGCCA
GCAGTTCCGCCCGGCAGGCAAGCCGCGTAGGCGGTAACAAGGCAGCCGAGCATGGGCTCG
GCTCTACAGCTGGTCCGCGGTGGAGTCATTTCATGTAGCGCCCGAGCCAATGCTCGGGCG
GCGGCGCACCGCGCCGGGCACGGCAGGGCGTTATAGTCCGCGCATGGAACCGACTGCGAC
GCTGGACCGTGATGTGGCCCACCATGCAGCGCTCGATGCGCGCCTGGTCGAGGCCGTGGG
AGGCATCCGCCTGCTGGGCCTGACCAGCTGGCCGGCCACGCTGCAGGCACCGTTCCTGGA
CAGCGTGGCGCGCGGCCAGCCGGTGCTGCCGAAGGTGGATTACCCACGGCTGGACTTCAG
CGAAGAACGTCGCGCGCTGGCCGCGATCGCCGCCGACTGCGACGACACTCATCCGCTGGG
CCACTACGTGCGGCAGTCAGCGCAGAGCTGGGACCTGGCCGCGCAGCTGCTGGAAGGACT
GGGCACCGCCGCCGTTGATACCTGTTCGGTGCAGCTGTTCGGCGCCCCCGAGCAGCCGCT
GCCGGGCAATGGCCCGAGCACGCGCGACGCGGCGCGCCACTTCATACAGATTGCCGCCGA
ACTGGACCACGAACTGCTGGCGCCGGAAGAGCAGGTGCCGGTCTCGGCCATCGCCCTGCA
GCTGCAGCTGCAGAATGATCTGGATGCGTTCTTCGAATCGCGCATCATCCAGGTGCAGCT
GGATCCGGAGCTGGTGTCCAAGGCCGCCGCCGGCCCGACCCGCATCCGCCTGCGCACCAG
CGCGCGCTTCAGCGCCTACGACCGCGCGCAGTTGTTCCACCACGAAGCGCTGGTGCATTC
GCTGACCGCATTGAATGGCCGCGGCCAGCCGGTACTGCCGAGCCTGGCGTTGTCCTCGCC
ACGGGTAACGGCGACCCAGGAAGGGTTGGCGACCTTCGCCGAGCAGATCACCGGCAGCAT
CGACATCGAGCGCCTGAAACGCATCAGCCTGCGTACCGAAGCGATTGCGATGGCACGCGA
AGGCGCTGATTTCATCGAAGTGTTCCGCTATTTCTGCGATGCCGGGCAGAACGCGGAAGA
GAGTTTCGCCTCGGCCCAGCGCGTGTTCCGTGGCGTGCCGCCGAGTGGCGGCCTGGCCTT
CACCAAGGACACGGTGTACCTGCGCGGCCTGGTATCGGTGCATACCTTCTTCCGGCACAT
GCTGGCCGAGGACCGCCTGCAGGTCTGCCGCTGGTTGTTCGCCGGCAAGATGAGCCTGGC
CGATGCGATCGCGTTCGCGCCGCTGTTCGAGGCGGGAATACTGAAGCCGCCGCGCTGGCT
GCCGCATTGGGTGAGCCGGGCGAACGGCCTGGCCGGCATGCTGGCGTTCTCGCTGTTCGC
CAACCGGATACGGATGGACCAGCTGGCGCCGGAATGAAATGCGTTGGCGGATCCTCCTGC
GCCTGCCTGCTATCGGCTGGGCGGAGGCGGGGCACCCTGGTCAGGACACGCAAAAGCCCC
TCCATGGTGCTCGATGGCGCCATCCATGGCGCCAACGGTCCTGACCAGGGTGCCCCGCCT
CCTCCAGACAATTTCCTGCGGGCGCGGCAGCAGGTCCACCAGAGGGATTGCGTTTGAGAA
GCTTGAAAAGCAAAGCGCCGGGCAATGCCCGGCGCTTTGCTTTTGCTCTTGCTTTCCATT
GCCTCCGCGCCGGCGCTGGGAATTGTCGAGCGCGGGTAGGCAGGCCCATGCAGGACCGTT
GGCGCCATGGATGGCGCCATCGAGCCCCCAAGGACGGGTTTACGGCGTGTCCTGCATGGG
CCTGCCTACCTGCGCCATGCAGGAACACTCAATGCGCCGCAGCGCCCGCTTCTGACCTAG
AACTCCGCCGCCACCGTCATGAACAGCTGCCGCGGTGCGCTCGCATGGATCGCATAGCGC
GTGCCCTTCGGATCAGTCGGTGCGAACGAACTCAGCTGGCCGGCGTAGCGCTTGTTGGTC
AGGTTGGTCGCGTTCAACGACACCCGCACGTTGCGCAGGCCCAGGCCCGGGCCGAAATCG
TAGCCCGCACCGGCGTCGAAGGTGGTCACGCCCGGCACCGACTGGTCGTTGGTGTAGGTG
TAGTAGCGCTTGCCGGTGTACTTCGCACGCAGGCTGGCGAAGAAGCCGTCGCGGTTCCAG
CTGATCTCGCTGGAGGCCATGCGCTGCGGCGTATCCACCGTGATCTTGCCGGCCACCGGA
ACGATCGCACCGCCCGAGGTGTAGTCATCCTCGTAGGTGGTCTTGTTCCAGGACAGCGCG
TTGTACCACTGCAGGCCATCAATCGGCTTGAGGATGAAAGTCAGTTCCGCGCCATGGCTC
TTCACCGAACCGACGTTGATGAAGCGCGTCACGCACTCCGGGCGCGTGCCGACTTCGATG
CTCGAACACGGGTTCAGCGACAGCAGGCGGTTGTCGAACTTGACGTTGTATGCAGCGATC
GAGGCCTGGTACTTCTCACCGAAAGTGCGGAAGCCGGCTTCCAGGCTCTTGGACTTCTCC
GGCTCCAGCCCGGCGCTGGCCGCGAACGATTCCGGCGACACCTGCAGCGGGCCGCCGCTG
CCACCGCCGACGAAGGCGGCGATGTTCTCGGCGTAGGAGGCGAACAGCTCGTTGTTGGCG
TTGAGCTTGAGGCCCAGGCCTACCTGCGGCAGCACCGATTCCTTGGCGGTCAGTGTGCCC
GACGCAATGCGGGTTTCAACGCCGGGCTGCGCGGTGGCGCGCATGCGGGTGTTGGGGTTC
TTGATGCCCACGTCTACGGTCAGGCGCTGGTCCAGGAAGCGCATGCGGTCCTGCACGTAG
AACTGGCGCGTGCGGATGTCGAAGTCCTGGTTGAACAGCAAGCGGTCGGGGTTCTTCAGG
TACAGGTCGTCCAGGAACGGGCCGCTGATGTAGTAGAAGTTGCGCGACACGTTATGGTCG
TTCTGCTCGTACCACAGGCCGGCTTCCAGCTCGTGGATGCCCGCCGTCCACGACAGCGCG
GCGGTCAGGCCATCGCGGTTGATCGTGTAGTTGGTGCTGCGGATCGAGATCGGCAGCATC
CTGTCGGTACCCGGGTAGGACGGCTGGCCCGGTGCCCACCAGTGGCCCTGGCCACGGTTG
TCGTGGTGGTAGGCCAGCAGCTTCAGGCGGCCCTGCTCGCCCAGGCGCAGGTCGGCATCG
ACCGAGTACAGGTTGTCGTCGCGCAGCGCACGGCTCTGATAGTACGCATCGTCGATGCTG
TTGACGCCGCCGCTGAACTTGCAGCGCGCCTTGTTGTAGGTGCCAGGCGCGCAGTACGCG
GCGGCGACGGCGCGATCCCAGTCCGGCGCGTAGATGTTCCAGTCATACCCCAGTCCGCGT
GCCAGCATGTCCTTGGACAGGTAGGCATAGTTGGCCTGGCTGGCGCGCGAGGTCGCCACG
AACGCACCGAAACGGTGGTCGCCAACGTTCCACACTGCCTTGGCATTGAACTGGCGGGTG
GTCTGGTTCTGGTACGGCGCGGCCCACATGTCCTGGTCCTGGTGCACGCCGGACACATAG
GCCGAGAAGCCGTTGAGGTCGCCGGTGTCCACGCGCAGGTAGCCGCGGCGCTGGTGGTTG
TCGCCGACGGTGACGCTGGCGCGGCCACCGAATTCGGTGGACGGATCCATCGAGAAATAC
TGGATGGTGCCGCCCAGGTTGCTGGTCGAGGCCACGCCCAGCGAACCAATGCCCTGCGAC
AGTTCGGCGCCGGCCAGGTTCTCGGCGATGATCGCGCGGGCGATGCTCAGGCCGTTGTAA
TTGCCGTAGCTGTTGTCGCCCAGCGGGATGCCGTCCAGCGTGTAGCCCAGGCGGCTCTTG
TCGAAGCCGCGCAGGCTGATGGTCTGCGATTCCTCGTTGGCGCCAAAGGCATCGTTGGAC
TGCACCGACACGCCCGGAAGGCGATCGAGGATCTTCTGGCCACTGGTGCCCGGCGGCAGC
ACCTGCTTGTCCACGGCAGTGATGCGCTGCACCTGGCGGGTCTCGCCCTGGCCGATCACG
GAGACGGTATCCAGCGTCTGCGCGCTCAGCGCGGCATCGGTGCTGGCGCCGGTATCGGCG
GTGGTGGCGGCATGGGCGCTGGCAGCGGCGGAGAGCACGATCGCTACGGCGATCGTCAGG
TGTCGGGTCTGCATGGTGGTCCGTTGCATGGGGGGTGATCACCGGCACGCGTGCGCGGTG
CAGGGCCACTATGCGAACGGAACATGAAACCTTCTTTACGGAAAACCAACGAATGGTGCA
GGGCACCCGCGCAGGTCCCGCAGCCGGATGAATAAAGGGGCCGGATTCCCTTCGCAAGCA
AAGGTTCACCGGCCCCGCGCACTCCGTGGGGGAGGCGGTCCACGCGCAGCGTGGAGACTG
GCTTACCCCATGTACAGGCCACCGTTGACCGGATAGTCGGCGCCGGTCACGTACGAGGCT
TCATCCGAGGCCAGCCAGGCGCACAGGCCGGCCACTTCCTCGGGGCGACCCAGGCGGCGC
ACCGGCACCGAGGCCGCCAGCCGGTCCAGTACATCCGGCGGGAAGCTGCTGATCGCCTGG
CTGGCGATGTAGCCCGGCGACAGCGTGTTGACGGTGACGCCGCGCGAAGCCACTTCGGCG
GCCAGCGCACGGCTGAAGCCATGCATCGCGGCCTTGGCGGTGGCGTAGTTCACCTGGCCG
ATCTGGCCCTTGTGGGCGCTGACCGAGCCGATGTTGATGATGCGGCCCCAGCCCCGCGTG
GCCATGCCGTCGACTACCTGCTTGGTCAGGTTGAACAGCGCATTGAGGTTGGAGGCGATC
ACCGCGTTCCAGTCCTCCACCGTCATCTGCCGGAACAGCAGGTCGCGGCTGCCGCCGGAG
TTGTTGACCAGTACATCGACCTCACCCACTTCGGCGCGGACCTTGGCGAACGCGGCGCTG
GTCGAGGCCCAGTCGGTCGCGTTGCCTTCGGAGGCGATGAAGTCGAAGCCCTGTTCGCGC
TGCTCGCGCAGCCAGTTGGCCTTGCGCGGCGAGTTCGGCGCGCAGCCGGCAACCACGGTG
TGGCCGCTGCGGGCCAGGCTCTGGCAGATGGCAGTGCCGACACTGCCCATTCCACTGGTG
ACGTAAGCGATTCGAAGCGTCATTGCAGAAGGCTCCTTGGCAAAGGGTCAGGCGGCGAGG
GGATACAGGCCGAACAGCAGGCTGCCGATCATCAGCAGCATCGAGATGGCGATGGCCCAC
TTCAGGGTGAACTTCTGGTGGTCGGCGAATTCGACCTTGGCCAGGCCCACCAGCAGGTAG
GTGGACGGCACCAGCGGGCTGAGCAGGTGCACCGGCTGGCCGGCCAGCGAGGCGCGCGCC
ATTTCCACCGGAGTGATGCCGTAGTTGCCGGCGGCCTCGGACAGGATCGGCAGCACGCCG
AAGTAGAACGCGTCGTTGGACATGAAGAAGGTGAACGGCATCGACGCCACCGCGGTGATC
ACCGCCAGGTACGGGCCCCACGACTCCGGAATGACCGCCAGGAAGCTGTGCGACATCGCT
TCGACCATGCCGGTGTTGTTGAGGATGCCGGTGAAGATGCCTGCGGCGAAGATCAGCGAC
ACCACCGACAGCACGTTGCCGGCGTGGTTGACCACACGGCGGCGCTGCTCGGCCAGGTTC
GGGTAGTTGATCACCAGGGCGATGGCGAAGCCGACCATGAACAGCACCGGCATCGGCAGC
ACGCCGATGATCAGCGCGGTCATCAGCGCCACGGTCAGGGCCAGGTTCACCCACAGCAGC
TTCGGCCGCTTGATGTCCTCGGCGTCTTCCACGGTCGGCAGCGGATTGCTGTCATCGGAC
ACGCTGTTGTCCATCCAGCTGCCGCCCTTGGGCAGGGTCACCACGCCGAGGCGACGGCGT
TCCTTCAGGCCCAGGTACCAGGCCAGCAGCAGCACGCCGGCACAGGCGATCACCATCGAC
GGGATCAGCGGCACGAACACATCGGCCGGGTCCACGTGCAGCGCAGTGGCCGCGCGTGCG
GTCGGGCCGCCCCACGGGGTCAGGTTCATCACGCCGCCGGCGAGGATGGTCACGCAGGTC
ATGTTCAGCGCGTTCATGCCCAGCCGCTGGTACAGCGGCAGCATCGCCGAGACGGTGATC
ATGTAGGTGGTCGAACCGTCGCCATCGAGCGAGATCAGCATCGCCAGCACGGCGGTGCCA
AGCACGATCTTCATCGGATCGCCCTTGACGAAGCGCAGGATCACCCGCACCAGCGGATCG
AACAGGCCTGCGTCGATCATCACCCCGAAGTAGAGGATGGCGAACATCAGCATCACGCCG
GTCGGCGCGATCTTCTTGATGCCCTCCAGCATCATCTCGTCGATGCCGGCACCGAAGCCA
CCGATCAGCGCGAACAGGATGGGAATGGTGATCAGGGCGACGAGCGGCGACAGGCGCTTG
CTCATGATCAAGTACATGAACGTAATGACCATGCCAAAGCCGAGGATGCTCAGCATCATC
TGCGGACTCCTTGCGAAAACAGGACGTGGGGAGTGGAAGGGGCCGGGCGCCGCGCGCCCG
GAATGTCAGGCCTAGAAGTCGTACTGCAGGCGGCCGGTGATCGCGCGGGTGCGGTCCACC
GTGACCCCGGCCAGGCGGTCGCGGTTGCGGCTTTCGATCACGTTGAGCATGAAGCGCAGG
TTGTCGCGCAGGTACCAGTTGCCGCCCAGCGTCCAGGCTTCGGTGCTGCCGCGGCGCAGG
TCCGGCGCGCCATCAAGGTGCTGCGCGCCCCACATCTGGTCGTAGCGCAGCGCCACTTCG
AATGCACCGGCCTTGTGGCGGATGTCCTTCACCCGCGCGAAGCGTCCGGTCTTGCGGTCA
TAGGCGCGGCTTTCGCCGGTGACGAACCAGCTGAGCATGCCGTAGGCGGCCATCACGTCG
CCGCGCTGGGCGCCGTCATCGAAGGTGGCGCCACTGAACTCGCCCTGCCACGACAGCGGG
CCGCGCACCTGCGCGTATTCCAGCGACCACTTGTTGACGTCGGTATCGCGGCCGGCGGAG
AAGTCGACCAGGGTCAGGCGGCTCTCGTCGGACAGGTGGCCGGCCGGGCGCGGACGGATG
CGCAGGCCGGGCACGCCATTGGCGCCGGGGTTGTCGTACGCCTCGCGGGCCAGCGACAGG
CCCAGGTGCAGCACGTCGCCGTCGCTGGGCGAGGGCGCCCAGGTGATGCGACCACCCGCC
GCGCGACCCTTCACCTGCCAGGCGTCGATGCTCTCCAGGCTGTAGAGGCTGGCCGCCCAG
GTGAAGTCGCCCGGGTTGGCCTGCCAGGACGCACCCAGGCGGTACAGCGGCGCCAGCGTG
GTGCCGGCGTTGCCGCGCTCCAGGAAGCTGCCGTAGTTGGAGCTGGTACGGTCATCCAGC
GAGAAATACTGCTTGAACTGGCCCACGGTCAGCTTGCCCGCCTTGCCGAAGCTGCGGGCC
AGGTAGACATCCTTGGCCTCGACGCGGTCGCCGGAGAAGTCGGCTTCCAGCTTGTAGTCG
ACCACGAAGAACTTGCCGGACACATCGACCCATGCACGGCGGATCTCGGTGTCATCCTTG
TTCGGCGTTCCGCGGTTGTCGTTGTCGAAGGTGGCGAAGTCCAGGTGCAGGCGGCCCCCC
AGGGTGGCGGTGACCGGACGGTCGTCTTCGGCGGCGAAGGCCGGCACCGACAGGACAGCC
AGCGCCATCATGGCGGCAGGACGCCGCCAGGCAAACGTGAATTCCACAAACCCTCCCAGG
TGCGCGCCAGGCGCGCGGCAATCGTGGGCACCGGACGGTGCGCGGCCGCAGTCTGGGTCG
GGCAAGCTGTCATCGTCCTGTCAACGGATTGTGCGGTGCAGCGAAAAGCACAGGCGGCTG
GGCTCGCCGTGCCGCGCCCGGCGAGCCCAGCGGCGGCATGCGGTAGCATTCGGTTCCCCT
CCCACCCGAGTGCCCATGCGCCTGCTGCTGGTCGAAGACAATCCGGATCTGGCCGATGCG
ATCATCCGCCGGATGCGCCGCAGCGGGCACGCCGTGGACTGGCAGGCCGATGGCCTGGCC
GCTGCCAGCGTGCTGCGCTACCAGAGCTTCGACCTGGTGGTGCTGGACATCGGCCTGCCC
AAGCTCGATGGCCTGCGCGTGCTGGCCGGCATGCGCGAGCGCGGTGACAGCACGCCGGTG
CTGATGCTGACCGCGCGTGACGGCATCGAAGATCGCGTGCAGGCGCTGGATGTGGGGGCC
GACGACTACCTGGGCAAGCCGTTTGATTTCCGCGAGTTCGAAGCGCGCTGCCGCGTGCTG
CTGCGGCGTGCGCGCGGCCAGGCCAGCGAAGTGGTGCAGATTGGCGGCTTCCAGTTCGAC
AACGCGGCGCACCGGGTCAGCCTCGACGGGGAGCCGATCGAACTGCCCAACCGCGAGTAC
CGCCTGCTGGAGATCCTGGTCGGCCGTCTTGGCCAGGTGGTCGGCAAGGACGAGATCGGC
AACGGCCTGTTTGGTTTCGATGACGAAGCGGGCCCGAATGCCATCGAGTTGTACGTTGGT
CGCCTGAGAAAGAAGCTGGCGGGCGCGCCGCTGCGCATCACCACGGTGCGTGGCGTCGGT
TACCTGCTGGAAGCCAGCGATACCCATGCCGACGCCGATGGCTGACACGCGTGCTGCGAC
TGCGGCGCCGGGTTCGCTGCGGCGCACGCTGCTGCTCTACCTCGGCGTGCTGCTGGCGGT
GTTCGCGGTGGCCCTGCTGTTCGCCGCACGCGATTACGGCCAGCGCGCCGCCAACCGATC
CTACGATCACCTGCTGGTGTCCTCGGCGCTGTCCATCGCCGATTCGGTGGCCCTGGTCGA
CGGCCAGTGGCAGGTCGATCTGCCCTATGCGGCGCTGGACCTGCTGGCGATGGCGCCGGA
GGACCGCGTGTTCTACCGGGTGGCCGACAGCCGCGGCACGCTGATCACCGGCTACGGTGA
TCTGCCGACACCGCCGCGCAGGCCCGGTACCCAGCCGCAGCTGTTCGACGCCCCCTACAG
CGGCGAAACCGTGCGCTTCGTGGTGGTCGGCCGCAGTTTCGCCGCGGCCTCGGCACAGGG
CGAGGTGCAGGTGCAGGTGGGCCAGACCCGGCGCGCGCGCGAAGCCGTTGCGCAGGACAT
GGTCAATCGTGCATTGCTGGCGATCGGTGTGTTGTCCGGGCTGCTGCTGGCGCTGGTGGC
GTTCGGCGTGCATCGTGCGTTCCGGCCGCTGGTGCGGGTGGAGCGCGAGCTGTCGCGCCG
CGAGCCGTCCGACCTGAAGCCGCTCGATGCCCGCGTGCCACGCGAGATGGACCAGATGGT
GGCCGCGTTGAACCGCTTCATGGAACGCCTGTCCAGCAGCAACGAGACACTGCGCGCGTT
CATGGCCGAGGCCGCACACCAGATGCGCACGCCACTGGCGGCATTGCGAGCTCAGGCGCA
GTTGGCGCTGGATGATGACGATCCGGAGGACATGCGACGCAGCCTGCAGGCGATCGAGCG
CAACGCCACGCATATGAGCCGGCTGCTCAACCAGCTGCTCAGCGATGCCAGCGTGATCCA
TCGTTCGCACCTGCAGCGCTTTGCGGCGGTGGATCTGGCCGAGACCGTGCACCAGGCGTT
GCATGAAGCACTGCCGCAGGCAAGCCCGGCACCGCGCGTGCAACTGGCGATGACTGCCGA
GCCGGTGCAGGTGCATGGCGACGCGCTGCTGCTGCGCGAGGCAATCAAGAACCTGGTCGA
CAACGCGTTGAAGTACGGCGGCGACGGCCCGTTGCAGATCGCGCTGACCGTGGAAAGCGG
GCAGGCCGTGCTGACCATCGCCGACCATGGCGCCGGCATCGCGGCTGCCGATGCCGAACG
CGTATTCGAGCGCTTCGCGCGTGGCGAAGGCGCGCCATCCGGCGGTGCCGGGCTGGGCCT
GGCCATCGTCAAGCGGGTGGTCGACAGCCACGGCGGCCGCATCGACCTCAGCAACCGCCC
GCAGGGCGGGCTGATCGCTACCATCCGCCTGCCACGGAGCAGTCCATGATCCGCCTGTTT
GCCACGGCCGTTGCCCTGCTGCTGGCCCTGCCGGTGCTGGCCGCGCCCGGCGATGTGCGT
CGTTTTCCCGCACAGGGGGCGGCCACCGCGCAGCTGCGCATTCACGGCACTACCGACATC
GAAGTGTTCGCGGTGGTGATTGCCGATTACCAGCGGCTGCACCCGGGCACCGAGGTGGTG
TACGAGGACATCATCACCCAGGACCTGTACGCGCGTTACCTGCACGACCGCGGTGGACCG
GCATCGCCGGACCTGCTGATCTCCAGCGGCATGGACCTGCAGACCAAGCTGGTCAACGAT
GGCCACGCGCTGCCACATCGCTCGGCGCTGACCGCTGCGCTGCCAGCCTGGGCGCAGTGG
CGCAACGAGGCCTTCGGCATCAGCTACGAGCCGGTGGTGATGGTCTACAACACCCGCGCA
ATGCCTTCGGCAAAGGTGCCGCACACGCGCCGCCAGCTGCTGGACCGGCTGCGTGCCGAA
GGTGCACCGCTGCGCGGCAGGGTCGGCACCTATGACATCGAGCGCAGCAGTGTCGGCTAC
CTGCTGGCAACCCAGGATGCGCAGCGCGGCAGCATCGCCGGCGCGCTGCTGGGGGCGCTC
GGCGACAACGACGTGGTGCGCGAAGAGCGCACCGGCGTGCTGTTGGACAAGGTGGCCAGC
GGCGAGCTGTCGCTGGTCTACAACGTGCTTGGTTCCTATGCGCAGGCACGTGTCGATGCC
GGCGCGCCACTGGCCATCGTCGAGCCTGAGGACTACACGCTGGTGGTGCTGCGCACCGCG
GTGATTCCGCGTACCGGCCCACACCCGGAAGAAGCGCGGCGCTTCCTCGACTACCTGCTG
TCGCCCCGTGGCCAGCAGGTGCTGTCGCGCGAGGCGCGGCTGATGCCGATCGTGACCGGC
AACGCACGTGGCGACGATGCGCCCGGCCGCAGCCGGCGTCCGATCCAGCTCGGCCCGGGC
CTGCTGGTGTACCTGGATGCGCTCAAGCGCCGCCAGTTCCTTGATGCCTGGCGCAGCAGC
GTCGAGCCGGCGGGGCGCTGAGGCTCCGGCCTGCCCGTACAATGGCGGCATGAGCGAATA
CACCATCCTGATCGCCGACGACCACCCGCTGCTGCGTTCGGCGGTGGTGCAGTCCTTGCG
GCAGAGCCTGCCGCTGGCGCAGGTGCGCGAGGTGGCCAGTGCCGATGCGCTGGCCGAGGC
GCTCGACGCACAGCCGGACGTGGACCTGGTGCTGCTCGACCTGACCATGCCCGGCGCGCA
CGGTTTTTCCGCGCTGCTGCACGTGCGCGGCTCGCATCCGGACATCCCGGTGGTGATCCT
TTCCTCCAACGACCATCCGCGGGTGATCCGCCGTGCCCAGCAGTTCGGCGCCGCCGGTTT
CATCCCGAAGTCCGCCCCGGCCGAGACCATCGGCGAGGCCGTGCAGGCAGTACTCGATGG
CGGCCTGTGGTTCCCGGCGATGGCCGCCGAGCGTTCCGAGGCCGATGCACTACTGGCCAG
CCGCCTGGCCCAGCTGACCCCGCAGCAGTTCCGCGTGCTGCTCTGCCTGGCCGATGGCCT
GCTCAACAAGCAGATCGCCTACACCCTGGGGCTGGCCGAGAACACGGTGAAGGTGCACGT
CACCGCCATCCTGAAGAAGCTCGAGTGCCACAGCCGCACACAGGCGGCGGTGCTGGTGAA
GGCGCTGGAGCCCGAGGGCGACGCCGGCATCGGGCTGTAGTTTCCAGCAAACGGCGCAGC
CCCTCGTGGGTGGACACGTAGAGCAGTTCATGGGTGAGGCCGGGCAGGTGGACTGCACAG
GGGCCGCTGCAAGTACATCCATGTAAGCTCGGTCGCCGCATCCATGCGGCTCACGCCCCT
GCGCAGCCCACCTGCCCGGCCACGGACAGGTTCCGTGCGCATCCACCCACGGAAGAGAAA
AGAAGATCAAAAGCAAAGGCAGCCTGACAGGCCGCTTTTGTAGAGCCGAGCCCACGCTCG
GCTGCTTTCTGGCCGGTCCGTGAAGCCGAGCATGGGCTCGGCTCTACACGAGCAAGCGCA
GCGCGCGACCCGCTTTTGATCTTATTTTCTTCTCCGTGGGTGCAGGCCACCGAAACCGGC
CCACCCGCGGCTTCTGCTTTCCGCGACCACCCAGACACCACCCACGAGGGGCTGCGCCGT
TGGCTGGAAACTACCCACGATGGCGGATCAGCAACTGACTCATCAGTGCCCGCAGCGCCG
GCGGCTTCACCGGCTTGGCCATCATCCCCCAGCCGCGTTCGGCGGCCATCTCACGCAATC
CCGCATCGCGCTCGGCAGTAACCAGCACTACCGGCGGGCGGGCCTGCCACAATTCGGCCA
ATGTCTCGTACAGCACCGGCCCATGGTGATCGCCCATGCGCACATCCAGCAGCACCAGCT
CCGGTACTGCGCCTGTTGCTGCCAGCTGCAGCGCCGCCTGTGGGCCATCGGCCAGCGCCA
CCTCGCAGCCCCAGCGCTCCAGCAGCGCGCGGCTGGCCGCGCACACGTGCGGATCGTCGT
CGATCACCCACACCCGGCGACCGCGAAGCGGGTTGTCCGCCGCCGGTTCCTGCACCAGCA
CCGGCACAGGAGCAGTAGCGGGAATCGCGCTGGCTTCGCCGAACGGCACGCCCACCGCGA
ACACGCTGCCCTGGCCCAGCTGCGAGCGCAGCCGGATCGGATGCCCAAGCAGGCGGCCGA
TGCGATCGACGATGGCCAGGCCAAGGCCGGCGCCGCGCTGCTGGCCGTCGTGCAGGCGGC
GGAACTCCTCGAAGATCTCGCCCTGCAATGCGTCGGGAATGCCGGGGCCCTGGTCGTGCA
CCTCGATCCACAGCATGCCTTCACGGCGACGGCAGCCGAGCAGCACGCGGCCGCGTTCGC
TGTAGCGCAGCGCGTTGGACAGGAAGTTCTGCAGGATTCGGCGCAGCAGGGCTTCATCGC
TGACCACCACCGCATCGGTATCGACCCAGTCGACCACCAGGCCACGCGACTGTGCGGCGA
TGCCGAATTCGCGCGCCAGCGTCTGCAGCAAAGGCCCGAGCCGGAACGCCTGCACTCGGG
TCGGCAGGCTGCCGGATTCCAGGCGCGCGATATCCAGCAGACTATTGAGGATCGCATCCT
GCGCGGCCAGCGCAGCATCGATGTGGTCCGCAGTCTGCTGCTGCGCCGGGTCGCCCAGCT
TGCCGCGCAGCACCGAGACGAACATGCGCGCCGCGTTGAGCGGCTGCAGCAGGTCGTGCA
CGGCCGAGGCGACGAATCGCGTCTTGTAGCGGTTGGCCTGCTCGGCTTCGCGGCGTGCTT
CTTCCAGGTCATGGGTGCGCTCGGCGATGCGGTGTTCCAGCGCATCGGCCAGCGAGCGCA
GTTCGCGCGCGGCGTTCTTGTAGCTGGTGATGTCGGCATAGCTGGTGACGAAGCCGCCGT
CGGGCAGCGGGTTGCCGCGGATTTCCAGCACGGTGCCATCGTCTTTTTCGCTTTCGCGCA
TGTGCGGGCGGCCGCTGCGCAGGTGGTTCAGGCGGCGCTCGATGGCTTCATCGACCGGGC
CCGGACCAAGCAGGCCACGGCGTGCGTTGAAGCGGAACAGTTCCTCGATCGGCCGGCCGA
CGCGAACCAGGTCCTGCGGGAAGCGGAACAGTTCCAGATAGCGCGAATTCCACGCGACCA
GGCGCAGTTCGCGGTCGATCACCACCACGCCCTGCGGCAGGTGTTCGAGGCTGCGGCTGA
GGCCGCTGTCGGCATCGGTGGCGGCCTGCAGCAGGCCATCCTGCGCGGTACGCAGTTCCT
GTGCATGCTGCTTGAGCAGGGTTTCCAGCTCGCGGCGGCTGCGCAGGCGATGCTTGGCCA
GTCGCCGGCGCTGCTGCACGAACAGCACCAGGAAGCCCAGCGCCAGCCATGCAGCGCCAC
CGGTGAGTGCTGCGGCGCGGCCGGCGCCGGTGGCGGCACCGGCATCGTGCAGCAGGTGCA
GGTTCCAGCCTTCGGCGGGCAGCGGCAGGCTCTGCCACAGCATCGGCTGCGGCAGCGCCG
GGTCCAGCAGGCGCACCATGCGGCCGCCATCGGCCAGCACGTCTTCGGTGCGTGCGCGCA
GGGGCTGCAATGCGCGGTCGGCGTACTGGCGGGCGTCCAGCATCTCGCGGCGCTCATCGG
CCCCCAGCGGGCGCAGCAGCCGGTAGCGCCAGCTGTCCCGGTTGGCCAGGAACACCACGT
CGTGGTCGTCGCTGGCCAGCACCACGTCCGGGCTGCTCAGCCATTCCTGCTCCAGCGCGG
ACAACTCGACCTTGATCACCACCACGCCCAGCCGCTTGCCGTCTTCTTCGATGGCCTGCG
AAAGGTAATAGCCGGGCACGCCGGTGGTCATGCCGATGCCGTAGAAGCGGCCACGGCCCT
GCGCCAGCGCCTGGCGGTAGTAGGGGCGGTAGCTGTAGTTCTCGCCGACATTGGTGGTCG
GCTGGTCCCAGTTGCTGGCCGCCACCGCCACACCGTCGTGGCCGACCAGGGTCAGGGTCG
AGGCACGGGTGACTTCGTTGGCGCGTTGCAGCTTGAGGTTCAGCCGCTGCCGTTCGCTGG
GCGAGGGCGGCACGCGCAGTGCATGCAGCAGATCCGGGTCAAGTGCCAGCACCTGCGGCA
AGGTGCCGAAGCGGTCGATGCGCTGTTGCAGGCCCTGGCCATACAGCTGCAGCTGGCGTT
GCACCTGGCTGCTTTCCTCGCCGAGCGCGCGCCGCCAGGCGTAATGACCGGCGGCGACCG
CGCACAGCACGGTACCGCCGACCATCACCAGCAGGGTCAGCAACAGCATCCGGTGGCGGC
TGAGCCAGTACATGGCGGCAGTCTACGCAGGGCCGGCGGGCGTGGCGTGCACGCCCGCCG
GGGTCTGACGTGGAAGGGGTCAGAAGTGCATCTGCGCGCGCAGTTCGAAGATCTCCGGCG
TGCTGTGCACGCCACGACGGCTGGCGTCGACCTTCACGTAGTTGGCCTGGAACTTGAAGT
GGCTGGTCAGGTACCAGTTCGCGCCCAGCGTCAGGTCGTGCTGGCGGCCGCCGAGGATGC
TGCCATCGTCCAGGTCGAGACGGCTGTATCGGGCCAGCAGTTCGACCGCGCCGTAATTGT
GCGCCGGCTTGATGTTGGCCACCGCGCCGGCGTTGTACGGGCGCGATTCGCCGGTCAGCA
CCCAGCTGGCCATCGCGTACTGGCCACTGCCGGTGTAGTCGGGCTTGCCGTCATGACGGG
TGACCGTAGCGCGCAGCGCTTCGGCCTGCAGCGAGAACGGGCCCCGGATCCAGATGCCTT
CCACGCCGGTGCGGCGGATCTGGTCGGCGGTGACCAGCGCACCGGAATCGACGTAGCGGA
TGTCGGTCAGGCCGGCTTCCGGGCGCGCGCGCAGGCGGGCGCTGGCCTCGTGATGCACGT
CGCGGCCATCGCTGTAGCCACGCGGGTTTTCCTGCGAGTAGGCCAGGCCCAGGTGGATCA
CATCGCCCGGTGCCTTCACCGGCGTCCACACCGCACGCACCGCCTGGGTGGTGCCGGGGT
TGTCGCCCTGCAGGTCCTTGCCGCCATAGGCCCCGGCCTGCAGCAGGTACTGCGGGCGCT
CCAGCACCCACTCCACGCCGGTGCGGCGGCCTTCGTAGAAGGCCTGCACCGGCAGCGAGG
TTTCCAGGAAGCTGCCGGCACGCGAAGAGGTGTTCGCATCCAGGCCGACCGGGGTCTTCA
TGTAGCCGAAGCGGAAGCGGCCGACGTCACGGCCGAAGAAGGCCTTGCTCTCGAAGCGCA
CGAACACGTCCAGCCAGGTATCGGCCTGGAAGTCGTAGTAGACCATCGCATCGTAGACGC
CCTTCTTTTTCAGCGTCGCGCCGAATTCCTTGCGGCGCACGGCATCGTCGTCCTCGAGGC
CACTGGCCGAGGAGAAGTCGTTGTAGTCGTAGGCGATGTTGGCGGTGGCCGCCAGCTCGG
TGCCATCACCGAAGGTGTACTTGGTCGGCCAGTTGTCGAAATCGGCGGCCGAGGCGAAGG
CGGGAAGGGCGGCCAGCGACAGGGCCAGCAAGGTGGGATTCGGGCGCATGTTGGGTGCGG
CTCTCTCAGATTGCGTGTGGACAGGACATCAACGGCCGCAAGGGCCGGAACTTTCGCAAA
GACTCACCCAGCCGTTCAGCCCGGGCCACCAGCCTCCCCAGGATCGGGCGGTGCGGCGCC
AGTGTAGGCACCTGTGCCACCTGAACCGGGAGGCTAGTACCAATAGGTTATCTGCGCTGG
CGTGCCTGGCGCGTACAAAGGCGTCCATTGGTCGCACCTCCTGTGCGTGCTGCACAGGGC
CTGCGATCAGTTTCCACGGTAACGGTTCCCGTGCAGCTCCGGGGCCGTACGTGCCTGAAA
ACGCCCCTTCCGGAGTCCGCCATGCACATCCCGACCGCAGCACCGGTGCCTGCAAAGCCG
TTGCCGATCTATCGCCAGCTGTACTTCCAGGTGATCGTGGCGATCGTCCTGGGCGCCATC
CTCGGCCATTACGAGCCGTTGATCGGCGAGAAGATGAAGCCGCTCGGTGATGCCTTCATC
AACCTGGTGAAGATGATCATCGCGCCGGTGATCTTCCTCACCATCGTCACCGGCATCGCC
AGCATGACCCACCTGCGTACGGTGGGCCGGGTCTTTGCCAAGGCGATGGCGTACTTCCTG
TTCTTCTCCACGCTGGCGCTGATCGTCGGCATGATCGTGGCGCACGTGGTGCAGCCCGGC
GCCGGCATGAACATCAACCCGGCCGAGCTGGACCAGACCGCGGTGCACAGCTACGTCGAG
AAGTCGCACGACCTGACCCTGGTCGGCTTCCTGATGGACATCATCCCGAAGACGCTGCTC
AGCGCGTTCGTCGACGGCAACATCCTGCAGGTGCTGTTCGTGGCCGTGCTGTTCGGCATC
GCGCTGGCGATGGTGGGCGAGAAGGGCAAGCCGGTGCTGAACTTCCTGGAGGCGCTGGTC
GCTCCGGTGTTCAAGCTGGTGCACATCCTGATGAAGGCCGCCCCGATCGGCGCCTTCGGT
GCGATCGCCTTCACCATCGGCAAGTACGGCGTCGGCTCGCTGATCAACCTGGCCTGGCTG
GTGGGCTCGTTCTACCTCACCGCCTTCCTGTTCGTGGCGGTGATCCTCGGCGTGGTCTGC
CGCCTGTGCGGCTTCTCGGTGTTCAAGCTGGCGCGCTACCTGAAGGCCGAACTGCTGCTG
GTGCTCGGCACCTCGTCGTCGGAGTCGGCGCTGCCGTCGCTGATGGAGAAGATGGAACGC
GCCGGCTGCAGCAAGTCGGTGGTGGGCCTGGTGGTCCCGACCGGCTACTCGTTCAACCTG
GACGGCACCAACATCTACATGACCCTGGCGGCGCTGTTCATCGCCCAGGCCACCAACACC
GAACTGACCCTGGGCCACCAGATCGCCCTGCTGCTGGTCGCCATGCTCAGCTCCAAGGGC
GCGGCCGGCGTCACCGGCGCGGGCTTCATCACCCTGGCCGCCACCCTGGCCGTCGTGCCG
GAAGTGCCGGTGGCCGGCATGGCGCTGATCCTGGGCGTGGACCGCTTCATGAGCGAATGC
CGCTCGCTGACCAACTTCATCGGCAATGCCGTGGCCACCGTGGTGGTCTCGCGCTGGGAA
GGCGCGCTGGACCGCAACCGCCTGAAGCTGGCGCTGGATGGCCGCGAAAGCGAACTGCCG
CCGCCGGTCGATGCGCTGCCCGAGGCACTGCCGGCCAAGGGCTGATCCAGGTGTGTGGTA
CCGCGGGGCCGGTCACGACAGTGGTACGGCCCCGCGGCGTTTCAGGGCGTCCCATGGCTG
TCATGGGCAACGCCGAAGCTGACATCCCGGTACCGTCGCATACGGCACGGAATTGTGCGG
TCGCAGCATGCTTGCGACAGGATAGCGACAGGTCCAGACGCTCCAACGGGGGTATCATCC
CCTGTCCCTTCTGCCCATTCATGTAACCCACATCGATGTCCAACGAAGATTTCAAACAGG
CCGCCCTCGATTACCACCGGATGTCCCCGCCGGGAAAGATCAAGGTTTCCGCTACCAAGC
CCATGCTGACCCAGCGCGACCTGTCGCTGGCGTATTCGCCGGGCGTGGCGTACGCCTGTG
AAGCGATCAAGGCCGACCCGCAGCAGGCCAGCGAGCTGACTGCCCGCGGCAACCTGGTGG
CGGTGATCTCCAACGGCACCGCGGTGCTGGGCCTGGGCAACATCGGCGCGCTGGCCGGCA
AGCCGGTGATGGAAGGCAAGGGCGTGCTGTTCCAGAAGTTCGCCGGCATCGATGTGTTCG
ACATCGAAGTCGACGAGACCGACCCGGACAAGCTGGTCGACATCATCGCCTCGCTGGAAC
CGACCTTCGGCGGCATCAACCTGGAAGACATCAAGGCGCCGGAATGCTTCGTGGTCGAGC
GCAAGCTGCGCGAGCGCATGAAGATCCCGGTGTTCCATGACGACCAGCACGGCACGGCGA
TCATCGTCGGCGCGGCGGTGCTCAACGCCATGGCGATCACCGGCAAGAAGATCGAGGACG
TGAAGCTGGCGACCACGGGCATGGGCGCGGCCGGCATTTCCTGCGTGAACATGCTGGTGC
AGCTGGGCCTGAAGCCGGAAAACATCCTGGCCTTCGACCGCGAGGGCGTGATCCACACCG
GTCGTACCGACCTGGATCCGGAAAAGCAGCGCTATGCGCGCGACACCGACAAGCGCACCC
TGGCCGAGATCGTCGACGGCGCGGACATCTTCCTGGGCCTGTCGGCGCCGGGCATCCTGA
CCGCCGACATGGTCAAGACCATGGCGCCGGATCCGGTGATCTTCGCACTGGCCAACCCGA
CCCCGGAAATCATGCCGGAACTGGCGCGCGCCGCCCGTCCGGACGCGATCATCGGCACCG
GCCGTTCGGACTACCCGAACCAGGTCAACAATGTGCTGTGCTTCCCGTACCTGTTCCGTG
GTGCGCTGGACGTGGGCGCCACCGCGATCAACGAGGAAATGAAGATCGCCTGCGTGCGTG
CCATCGCTGCACTGGCCCGCCGCGCCGCCACCGACATGGGCTCGGCCTATGGCGGTGACA
CCCCGAGCTTCGGCCGTGAATACCTGATCCCGCGTCCGTTCGACCGTCGCCTGCTGGTGG
AGCTGTCGGCCGCCGTGGCCCAGGCCGCAATGGATTCGGGCGTGGCCTCGCGCCCGATCG
ACGACATGGGCGCCTACCGCGACAAGCTGGCCCAGTTCGTCTACCGCACCAGCCTGATGA
TGAAGCCGGTCTACGACCGCGCGCGCAGCGACAAGCAGCGCGTGGTGTACGCCGAAGGCG
AAGAGGAAGTGGTGCTGCAGGCGGTGCAGAACGTGGTCGATGACGGACTGGCGCACCCGA
TCCTGATCGGCCGCCCGGAAGTGATCGAGTCGCGCATCGAACGCCTCGGCCTGCGCCTGA
AGATCGGCGAGAACGTTGAAGTCACCAACATCAACGATGACCCGCGCTTCAACGAATACT
GGCAGTACTACCATGGCCTGACCGGCCGTCGTGGCGTGACCGTGGCCGCGGCGAAGAACC
TGATGCGTTCGCGCCCGACCCTGATCGCAGCAGTGATGGTGGCGCGCGGCGAAGCCGATG
CGATGCTGACCGGCATCGTCGGCCGCTTCCACAAGAAGCTGGGCTACGTGCGCAGCGTGC
TGCCGCTGGAGCCGAAGGTCACCTCGACCTCGGCGATGACCGGCGTGATCAACCAGCAGG
GCGTGTTCTTCTTCGTCGATACCCACGTGCAGGAAGACCCGACCGCCGAGCAGCTGTGCG
AAGCGACCCTGCAGGCGGCCTACCGCATGAAGTTGTTCGGCATCGAGCCGAAGGTCGCGC
TGCTGTCGCACTCCAACTTCGGCAGCCACGATTCGAAGGACGCGCTGAAGATGCGCCAGG
TGCGCGAGCTGCTGCTCAAGCGCAACCCGCGCCTGAACGTGGACGGCGAAATGCAAGGCG
ACACCGCATGGGATGAAGCGCTGCGCCAGAAGCTGCTGCCGGGCTCGACCCTGCAGGGCC
GCGCCAACCTGTTCGTGCTGCCGAACCTGGAAGCGGCCAACATCGCCTACAACCTGGTGC
GCGTGTTCACCGATGGCGTGGCGATCGGCCCGATCCTGATGGGCGTGAACAAGCCGGTGC
ATATCCTGACCACCAGCGCCACTTCGCGCCGGATCCTGAACATGACCGCGATCGCGGCGG
TCGATGCGCAGATCCGCAAGCAGCTGGAAGCGGAAAAGAAGGCATAAGCCTTCTTTCCCA
CTTCCGCTGCCCACGCATTCTTCCTCTACCCCCGCCTTCGGCGCGCCCCTTCAACAAGAA
GGGGCTCCTGGTCGGGAGAATGATGGCGCTGGCGCGGCTGGACGTCGGCGCAAGTGAAAA
CACCGGGCATTGCCCGGTGTTTTCATTTGCCGCAACGGCCGCAGAACCTGCCACACGCGC
TACGCCGCCCGGTCATTTCCCTGCAACGCCGTTGCGGCCCAATACGCCCACGCGGCCCGG
CCGTGGGAAGGTACCGGACCGGCCTTCCCACCCTGGGCCCGACCAACTTTCACGGGCGAG
GGTGTCATGCGTAATCGAGTCACGCGGCGATATTTCCAGCAGCTGTTCGCGCTGTACGCC
GGTTTCGTGCAGTCGCGCTGAGGCGTAGAAAGCAGCGAGGTAGAGTCGACCGTTGGTCGA
CTATCGCGCGAAGCGCGGGGTTTTCGGGGGCTGTACGAAAGTCAGTCGACTAACAGTCGA
CTCTACCCAGTCGCCCCAATTCCCAGTTGACCAGCCAGTCAGCGCCGCTTGCCGCGGCGT
GCAGGGGCCGGCGGCGGTGCATCCGACCGCGGCTTGGCGTACTGGGCCCACAGTGCGGGC
AGTGCCTTGCCGGTGTGCTTCTGCCACAGCGCCGGTGCATAGCGGCCATCGCGCAGGGCC
GTGTCCAGTGCCAGCACCAGGCCCGGGTGTTCGGCGTCGGCCCATTTCAGGAACGCACCG
GTGACCCGGTAGCCGCTGTCGAAGTTCTGACCCTTCTCGACCTTGCCCGGCAGCGACCAG
CCCGCGGCGGCATTGTCCATGCCGTAGCGGTCGCGTGCGTAGTCGGCGATGCCCTCCACC
AGCCAACCCGGCACCCGTGCGTCGCCATGGCCCGGATAGCCCTGCACGATGTGCATGGCC
TCATGGGTGACCAGGTCGATGTCGTTGGGGTGCTGCGCCAGCCAACCCGGATTGATGGTG
ATCGTTGCCGCCTGGTCCTTGTCACCGACGAAGGCGATCCCGGTGTAGGCCGGATCGATC
ACGATGCGCACCATCGATGGCGCGGCCGGGTGGAAGTCCGCACGTTCGCGCAGGTAGGCG
AAGTAGAACGTATCGATCACCCGCTTGCGCTGCGGCGCGGCCAGGGCGCCACGGGCGTCC
TGGTAGTTCAGCGTCACGCCGTCGCGGGTCAGCTGCGCATCAAAGGCCTGGGTCTGGCCG
AAGCTGGAGAAGGAAAGGGCAACAAGGGCCAGAGGCAACAGACGGTAGCGCATAGGGCTC
ATTGTACGGCGCTGGGCGCCAACAGTTCGATCTCCGCCAGCGGCAGCCGGCCCGGCGCGG
CCAGGCGCAGCCGGTACTCGCTGTAACGACCGGGTCTGGCGATGCGGAACGGACGGGTCT
GGCGGGCAGACTCGAAGGCTTCGCCGCTGCGCTGGTCGAGCACGGTCCAGTGGCCGTTGC
CATTGCGCGCTTCCAGCGTCCATTCGCCGCCCTGGATGCGGCCGTCACCGCTGGTCAGCG
TATACATCGTCGGCGTGCCATTGCTCAGGCCGGTCAGTGCGATGGTCGCGCCGCCACCCA
GGCCGACGGTGGTGGCCGCATCGTCATCGACCAGCGCCGGCAGGGCGCGGCCATCGGCCA
GTGTTGCCTTCGCGCCGCTGCCGAGCAGGTCGTGCAGCAGCTGCGGGCGCTGGCCACGGG
CGGTCAGCGAGCGCGGCACGTCATCCACGCCGCTGCCCCAGCGCGACGGCTGCGGGCCCA
TCACGAAGTCCAGCGTCGCGCCCCTGGCGATCAGCTCGTGCGGCACCCAGGTCTTCGTCC
AGGGCGTGCCGTTGATCTTCAGCGACTGCACGTAGACGTTCTCTCGCGAATTGTTGGCCG
CGTTCACGGTCAGCACCGCGCCGCCCTGCAGTTCCACCCGCGCGTGGCGGAAGGCCGGCG
AACCGATCACATACTCCGGGGCGCCCATGCGCAGCGGGTACAGGCCCAGCGAGGCCAGCA
CGTACCACGCCGAGGTCTCGCCATTGTCCTCGTCGCCCGGATAGCCCTGGCCGATCTCGC
TGCCGACGTACAGCCGCGACAGGATCTCGCGCACGTGCTGCTGGGTCTTCCACGGCTGCC
CGGCGTACAGGTACATCCACGGGATGTGGTGCGCCGGCTGGTTGCTGTGCGCGTACATGC
CCATGCGCACATCGCGCGCCTCGGTCATCTCGTGGATGGTGCCGCCGTAGGAACCGGCCA
GTGCCGGGTCTGCGGTTTCCGGCGTGGCGAAGAAGGCATCCAGTTTCGCCGCCAGCTTGT
CGCGGCCACCGTACAGCGCGGCCAGGCCTTCGCCATCGTGGGCAGCGGTGAAGGCGAAGG
TCCAGCCATTGGACTCGGTGTAGTCGTGGCCCCACACGCGCGGGTCGTAGTCCTTCGCGT
CCACGCGCCACTGGCCATCGGCAGTGCGGCCCTGGAAGAAGCCGGCGGCCGGATCGAACA
TCGTCGTGTAGCTGGCGGCGCGATAGCGGAAGTAGTCGGCCTCGGTGCTGTAGCGCTCGC
GTGCGGCCGGCGTGGTCGCACGCTTGGCCAGCGCGTCGGCCATGTTGGCGATGCCGAAAT
CATTGAGTGCGCCTTCCATCGTCCACGACATGCCTTCATGCACGTCCGCGCTGGCGTAGC
CACGGAAGGTCGAACGGTCCATGCCCTTGCGGCCGACATGGCGGTCGGGCGGGACCACGG
TCGCGTTCTTCAGCGCGGCGGCGTAGGCCTCGGCCGGATCGAAACCGCCGATGCCCTTCA
GCCACGCATCGGCGAAGGCCACGTCCGAGCTGGTACCGACCATCAGGTCCGCATAGCCCG
GCGACGACCAGCGTGCGATCCAGCCGCCGGCGCGGTACTGCTCGATGAAGCCCTGCACTA
GCTGGCCGGCATCGTCGGGCGTGAACAGTGCATAGGCCGGCCAGGTGGTGCGGAAGGTGT
CCCAGAAGCCGTTGTTGACGAACACCTTGCCATCGCGCACGCCGGCGTAACTGCGGGTCG
CGCTGCCTTCGGTGTTGTCATCGCTGGCGCTGGCCTGGTTGGCGTAGCGCCACTCCGGTG
CGGCGGCGCTGCCCACGTTCTCGTGGCCGGAATTCGGGTACAGGTACAGCCGGTACAGGC
TGGAGTACAGCGTGGTCTTCTGGTCGTCGCTGGCATCGCCGATGTCGAAGCGGGCCAGGC
GCGCGTCCCACGCGTCCTGTGCGCGGCCGGCCACGCTCTCCAGCGTATCGGCGGCGGCGA
TTTCCAGTGCGAGGTTGTGCCGCGCCTGCTCCACCGAGATCAGCGAGGTGGCGATGCGCA
TCGTCACCCGCCGCTCGCTGCCGGCATCGAACTTGATGTAGCCGGTCGGGCGCCCGGTGT
CGAGGCGGCCGCTGCTGCGCCAGGGCTTGTCGAAGCTGGCCACCACGTACATGCGGCTGG
CGCCGTTGGAGAGGCCGCTGCGCGTATCGGTGTAGCCCGACAGCGTCTGTGTGGCGGCAT
CCAGAGTCAGGCCACCACGTGCATCGACGTTGTCGAACAGCAGGTTGGCGTCACCGCCTT
CGGGGAAGTCGAAGCGGAACAACGCGGCATGATCGGTCGGCGCGATGGCGGCAGCGATGC
CGTTGTCGAAGCGCACGTCGTAGCGGTAGGGGCGCGCGCTTTCATGGCGGCGATCGAACG
ACAGCGCGCGCTTGCGGCGGTCGGCCTCCGGCACGCCACGGCTGGCCGAGGGCATCACCT
GGAAGGTCTGGCGGTCACCCATCCACGGGCTGGGCTGGTGGCTCAGCGCAAGCGCCTGCA
GCTGCGGGCGGTTCTGTGCGTCGTTCTGTTCGTTCCAGCGGTACAGCCAGTTCAGTGCGC
CGGCATCGGTCACCGGGGTCCAGAAGTTGAAGCCGTGCGGCACCGCCGTGGCCGGGAAAT
TGTTGCCGCGCGAGAAGGTGCCATTGGCCTGGGTGCCGCGGGTGGTCAGCACCCAGTCGG
AGACGCGCTGTGGCCGCTGCCGCGGCTGTGCGTCCAGGCGCACGTCATCGATCCAGCCAG
AGACCGGCGCGCCCTCGGCACTGGCCACCTCCAGCTCGATCGCCACCACGCGGCGGCCCT
TCAGCGTGGGTACGTCGCCCAGCCGCACTGCCTTGCGCGCCCACTGTTGCGGGTACAGCG
TCTTCGATTCGCCCTGCGCGCGTGCGCCGATCGCCACCCCATGCTGGTCGCGCGCCGCAC
CGGCCGACACGCGGCTGCCATCGTCCAGCAGCAGGTCCAGCGAGACATAGGTCGAAGCGA
CGGTGTCCTTGCCGACGATCTCCGGCAGCACCAGCCACGACAGCGTGGTATCAGCCTCGA
TGGGCAGGTCGGCCTTGAACAGTTCGCGCCGCGCGCTGCCGCCTTCGCTGCTGTAGCGCA
GTGCATGCAGGCCGCTGTAGCCGGCGTTGCGCTTGGCGGCGTAAGGCGCCGCAGGGCCGT
TGCCGATCGTGACCTGAAGTGCACCCGCGGCCTGCGTCGGGGCAGGTTCGCCGGGCTCGA
ACGAGGTCTGCAGCCCCTGTGCCAGCACCGGCATCGCAGTGGTCGCACAGGCCAGGGCCA
GGGCGAGTGGAAGCAGGGCGCGGCGCGGATCGGACAGGGTCATGCAAGGGTCTCCCGGAA
GGGCTGGCGGCGGGCAGAACCCGCATCGGCGGACACCACGGACAGCATCGCTCCGCCCGC
CAGGCTGGCAGTGGAAGAGGCGATGCCGGTCCGGTGGGGGCGGGCCATGCGATCGGGTTG
GATTGGGTGGGTCGGGGTGCGACCTGGCCCGATCCTGCAACAGCCGTCGCGCGCTGGCAA
GTGCCATTTAGTTCGATCCAAATGCGGGAAATATCGCTGGAGTCGATTCTGGCGAGCGAA
CCTGCCGGAACGACCGCGAAATCCCCGGCGCCGCCGCCGCCCGGCGTGCGGCGGGGAGAT
GCGAGGCATCGGCGGGAGCGCGCAAAGGCCCGTCGTGGCGCAATGTCGGTGCGGCCCAGA
TGCTAGAATCACAGGCCTCGCAACCCGTTCACCGACATCCGCCATGAGCCATACCGCCAC
CGCGCCCGCCAACGCCGAGAAGCGCTACACCGTGCACCGCAGCGATCTGCCGTTGAGCTG
CCCGACCCCGGAAATGGCGCTGTGGAACTCGCATCCGCGCGTGTACCTGCCGATCGAAGA
CGAGCCCAACGGTGAAGCGCAGTGCCCGTACTGCGGTTCCGTGTTCGTGCTGGCCGACTA
AACGGCGGCCCCTTCGATGCGCCGATTGACCGTGGTGCAGTTGCTGCCGGCGCTGCACTC
CGGCGGTGTCGAGCGCTCGACCCTGGAAATCGCTGCTGCCCTGGTCGCGGCCGGCCACCG
TGCACTGGTGGTGTCCGCCGGTGGCCGCCTGGTGCAGCCGCTGCTGGACAGCGGTGCCGA
GCACCTCACCCTGGACATCGGCCGCAAGTCGCTGCTGACCCTGCGCCATCTGCCGACCCT
GCGCCGCCTGTTTGCCGAGGTCGGTGCGGACATCGTGCACGCCCGTTCGCGGCTGCCGGC
CTGGCTGGGCCTGTACGCGATCCGCGCCATGCCCGCCGCACAGCGCCCGCACTGGGTGAC
CACCGTGCACGGGTTGAATTCGCCCAGCCGCTACAGTGCGGTGATGACCAGTGGCGAACG
CGTGATCTGCGTGTCCAATACCGTGCGCGCCTTCGTGCAACGCCACTACCCGACGGTGCC
GGAAGAAAAACTGCAGGTCATTCCCCGCGGTGTCGATGTCGGCCAGTTCCCACGCGTAGC
ACGTGCCGACCGTCGCCCGCGGCTGGCCCTGGCCGCCGATTATCCCTGGCTGGCGCAGGT
TGATGGCCCGCTGCTGCTGTTGCCCGGGCGCGGTACCCGGCTGAAGGGCCACGCCCACGC
GCTGCAGCTGCTGGCCGACGTGCGTGCCGCCGGCGTGCCTGCGCAGCTGTGGATGCTGGG
TACCGAGGAACCCGGGCGCGAGGCCTACGTGGCCGATCTGCGCCGCCAGGCTGCGGCACT
GGGCGTGGCCGAGGCCGTACAGATCAGCACGCCTACCGCACGCATCGCCCTGGCCTACGC
CGCCAGCGATCTGGTGCTGCAGCTGTCGGACAAGCCGGAAGCCTTTGGCCGCACCGTGGT
CGAGGCGCTGTCGGTCGGCCGCCCGGTGCTGGGCTGGGACCACGGTGGCGTCGGCGAACT
GCTGCAGCAGCTGCAGCCCGGCGGCGCGGTGCCGCTCGGCGACGCGCGCGCGCTGGGTGA
ACGTGCGCTGGCCCTGCTGGCGCAGCCGCCATCCTTGCCGACCCGTATCCCGTTTACCCT
GCAGGCCATGCAGCGCGATACCCTCCGCCTCTATGCCGATCTCGCCGGCTGACCCCGCTG
CCATCGTGCGCGACGACCGCGCTGGGCGCTGGGCACCCTGGTGGGTGCTGGCGTACGTGG
CGATGTGGCCGTTGCCAGGCATCGCCGAAACCGTGCTCGGCCTTGGCGCGCTCTATGCTG
CCGTGCGCATGGTCATGCGCCGGCTGCAGCGCCGCCCGCACCTGTTGAGCACGGCGGCGT
GGGCCCTGACCTCGATCCTGTTCCTCGGCTACTGGCTGCCACAGGCGTTCTCGGCCATCG
ATGCGATCGATCCGGCGGCCTCGTGGACCAAGGCTGCCGCCGGACTTCGCTACCTGCCCT
TCATGTGGCTGGTGGCGATCGCGGTAGCCACGCCGGAACGGCGGCGGCTGACCTTCGGTG
GCCTGGCGCTGATCACCGGCGCGTGGACGCTGGACGCGTTGGTACAGGCGCTGGCCGGCA
CCAGCCCATGGTTCTGGTCGCTGGATCACCTGAAGCTGGCCGTAAGTGGCCACGCGCTGT
GCCCGGCCGACGAAGCCGCACTGGCCGACCGCCTCAGTGGCGCGCTCGGGCCCTGCAACC
TGAAATTCGGCCAGGTGCTGGCCAGCCTGTCACCCTTCCTGCTGCTGCCGATGGCGCGGC
GTTTCGGCAGTGCGGGGTGGTTGCTGGCCGCCGCCGCACTGGGATGCGTGCTGCTGCTGG
CCGGTTCGCGCGCCTCGTGGATCACCTTTGTGCTGGTGCTGGCCTACAGCGGCCTGCGCC
AGTTCGGCTGGAAGCGGCTGCTGCTGCTGGCCCTTGTGGCAGCGCTGGGTACGGCCGCAC
TGACAGCGGGCGTGCCGCAGCTGCGCGAGCGTGTTGCGCGCACGGCACAGGCATGGAACG
AAGACGGGCAGGGCGTTGACGAGGCGCTTTCGGGGCGCGCGCGCATCTGGACGGCGGCGG
TGTGCATGATCGAGGAACATCCGGTCAACGGTGTCGGTGCGCGCGGCTTCCGCGATGCGT
ATCCGGCCTGCGTGTCAGACGAGGGCCCCGCCGTGTGGGGCAATCAACCGGCATTGCACG
CCCACCAGATCGTGCTGGAAATCCTGGCCGAGACCGGCGTGCTGGGCCTGCTGCTGTGGC
TGGCGGCGGTGGCGCAGGCCTGGCGGGCCTGGCGCTATGCACCGCCGGCGGCGCGTGACC
GCGCCCGCCCGGCGATGCTGGCGCTGGCGGTTACCGTGTTCCCGCTCAATACGCACCTGG
CGTTCTATTCTGCGTTCTGGGGCGGCCTGACCGTGCTGCTGGCGGCCCTGTTCGCCGGCA
GTCTGCTGGCCCGCGAATCGGACGAATCTCCGCCGATGCAGTAGTCGCCAACCTTGGTGG
GCTCCCCGGGACCGGCCTCGGTTCAATCCAGCGCCAACCAAGGTTGGCGACTACCGCGAG
GACGCCGGCCCTTCCACCGCATCCGGCTATTTGTAGAAATCACTCCGGCCGCCGGGCTGG
CGCTTGAAGCGGCGGTGGATCCACAGGTACTGGTCGGGGGCTTCGCGCACCATCTCTTCG
ATGGCCTGGTTGACCCGCGTGGTATCGGCTTCCACGTCCTCGCTGGGGAAATTCTCCAGC
GGTGCGCCGATCTTCAGCACGTACTTCCCGCCTTCGCGGCGGTGGAAGTACGGGATCACT
GCACAACCGGTCATCCTTGCCAGCTGGTGGGTGGCGGTGATGGTCGAAGCGGTGTGGCCG
AAGAACGGCACGAACACGGTGTCCTTGCCACGCATGTCCTGGTCCGGCGCGTACCAGAGG
AAGCCGCCCTTCTTCAGGTGGCGCACGGTCGCGCGGATGTCCTCGTTGGCGAACATCGCC
TTGGCATAGCGCAGGCGGCCGAACTTCACCGCCCACTCGTACACCGGGTTCTTGTGCTTG
CGGTACATGCCGGACAGGTCGACGTAGTCGCACAGCAGGCGTCCGCACATTTCCAGGGTC
ATGAAGTGGCCGGAGACCAGCAGCACGCCGCGGCCTTCAGCCTCCATCTGCCGCAGATGT
TCCAGGCCTTCGATCCGTACCTGCGGGCGGATGCGGTCGATGCTGCCCCACCAGGCGCGG
ATGCACTCGAACACGCCCACGCCCAGCGCATCGAAACTGTCGCGCACCAGGCGCTGGCGC
CAGGCTTCGTCCTTCTCGGGGAAGCACAGCTGCAGGTTGACTTCGGCGGCGCGGCGGCGG
CTGCCGAGCAGGCGCCAGGTGATCCAGCCGACGCCCCGGCCCAGCGCGCGCTGCAGCATC
CACGGCAGGCGAGCGATGGCGAAGGCGCCGAACATGGCGGCGAACATCGGCCAGTTGCGC
GGATCGCGCAGCGATGGGCGGACGGCGGTGGAGGCATCTGACATGGGGCCATTCTACCAA
GGCGGCCGCGTGTCTTTCCCCGGGGGCTCCCGTATCCTTGCCGCATGCGCAAAGACCCTG
TCGAATGGATCCTGCGCGGCCTGTATTCGGTCGTGCTCTACATCCTGCTGCCGATCACCG
TGTACCACCTGGTCTGGCGCGGTTTCCGGGTTCGTGAATACTTCCGGCGCTGGGATGAAC
GCTATGCCTCCTATCCGCAGCCGACCGGGCAGCCGCGGGTCTGGCTGCACGCGGTCTCGG
TGGGCGAGGTCAATGCCGCCGCGCCGCTGGTCAATGCCCTGCGCCAGCAGCGCCCGGACA
TCCGCTGGGTGATCACCACCATCACCCCGACCGGCTCCGAGCGCGTACGCGCGCTGTGGG
GCGACGCCCTGGACCATGTCTACCTGCCGTATGACGTGCCGGGCAGCGTCAACCGTTTCC
TCGGCCATTTCCAGCCCAGCCTGGCGCTGATCCTGGAAACCGAGCTGTGGCCGAACATGC
TGTTCGGCTGCCGTGACCGCGGCATTCCGGTGTACATCCTCAACGCCCGGTTGTCGGCGC
GTTCGCTGCGCGGCTACCGGTTGCTGGCGGCACTGATCCGCCGCGCGCTGCGCACCGTCA
CCTGCGTGGCCGCGCAGTCGCAGGACGATGCCGAGCGCTTCGTGCAGCTGGGGGCGGATC
CCGGCCAGGTGCAGGCGCTGGGCAACCTGAAATTCGACATCGCCACGCCGGATGTGCAGG
GTTTCGTCGAACAGTTCCACGCGCGGGTACCGGCCGCTCGTCCGGTATGGATCGCCGCCA
GTACCCATGATGGCGAGGAGCAGGCGGTGATCGACCTGCACCGGCGCCTGCGCCAGCGGC
ATCCGGAGCTGCTGCTGCTGTGGGCACCGCGACATCCCGAGCGTTTCCCGAAGGTGGAAG
CGCTGGCGCGCGAACAGGGCTGGAGCGTGGCGACCCGCCGCGTGGACCAGTGGCCACACG
CGGCCACAGACGTGTTCGTCATCGACACCCTTGGCGAGCTGATGCCGTTCTATGCCTGCG
CCCAGGTCGCCTTCGTCGGCGGCAGCCTGCAGGCCATCGGTGGTCACAACCTGCTGGAGC
CGGCCGCGATGGGAACGGCGGCGGTGACCGGCCCGCACCTGCACAACTTCGCGGAAATTT
CCCGGCGCATGCGCGAGGCCGGAGCGCTGCTGATCGGCGAGGACGCGCAGGCGGTGGGCG
ATCTGCTGCAGCACCTGCTCGACGATGCCCAGGCCCGCGAAGACATGGCGCGGGCGGGAT
GCACGCTGGTCAGCAATGGCCGCGGCGCGCTGCAACGCACGCTTGCCCTGGTGGCGCCGC
ACCTGCCACCACCGCGCGAGTGATCGCGGCAGCGCGGAGTCAGCGGCGCTGACGAGCATT
GTCGTGATCAACTTCATCAATTCTGCTTAGCGACGATTTTTCTGTCGTTGCTGGACCGAC
CCTGCCGCTGGCAGCGTGCCTGCCATCACATCGTTGCGCACATTCCACCGATTCTGATTC
CGCAGGACGACGCAGGCTGCCAGCCTGCTGTCGACCGCGCTTGGGCGGATATCAAGGGAA
CTTGCGATGGACGGCGACAGGGGCGGGGACGGCACGGGTGGGGCCGGACTGGGGACGGAC
CATCTGGCGGTGGTGGCGTTGACACTGTTGGTGGGCGGTAGCGTGATCGCACTGGTGGGC
CAGCACACGGCGGCACAGGCAGGCCCCGCCATCGTGCTCAGCCTGTTGCTGGCTGCACTG
GGGGCCGGCCTGGTGCTGTGCTGCCTGCAGGATCTGGTGCTGCGGTTGCCGGCGGGCGAG
GGCCTGCACGGGCTGCTGGCTGCCAGCTGGGGGCCGCGGGTGGCGGGCGTGTTGGGCATG
GCCCTGCTGCTGGAGCTGGTGGCGACCACGGCGGGCGTGGCGCAGTCCATGGCCCTCCAT
CTGCACACGGTGCTGGCCGCCGAAGGCCTCCAGCCCTGCGACTGGCTGCCGGAACAGGTC
ACGGCGGCGGTGGGCCTGCTGATGCTGGGCGCGCTGGCATTGCTGCCGCCACGGCGTGTG
GTGCTGGTGGCCTGCGCCCTGTTGACGGTGAAGATCGGTGCGGGGGTGTTGCTGCTGGCG
CTGGCGGCACGTCATGTGCATTACGCGCACTGGATCCCCTGGCTGCCACCGGCGACCGCG
CCGTATCGCTTCGGGCTGGGCGGGGTGCTGGCGGCTGCGGTGCCGCTGCTGGGGGTATTT
GCCAGCGTCGGCTTGGCACTGGGCTTTCCTGCGTTGCGCCGCCAGGGCGCGATGTGGCAA
CCGGCAGTGCTGGCGCTGGTCTCGTTGCTGGCGATGCTGCTGCTGATCGTGCTGGCAGCA
CTGCAGGCAGGGCTGGTCGAGTTTTCCGCGCTTGCCAGTACCCGGCCACTGTCGGTGGCG
CTGCAGATGCATCCGCAATTGGAGTGGATGCTGCCGTTGTTGCCGCTGGCGGGGGCTACG
GGCCTGGCCGCCCTGCAGCTGGTGCTGCTGATGCTGGCCTTGCGGCTGGCAACATCGCTG
TGGCCAGGGGCGGGTGATGCAGTGGGACGCTCCCGCGGTGTGATCGTGGCGGCGGTCGGA
CTGCCGGCGGTGATGCTGGTGCTGTGGCTGCCGTTGGGCACCCTGCCGGCGCTGCCGGGT
CCGGCAACCCTGCTGGTGATGGCGGCGCTGTGCCTGGCGGTGCTGCGGCGGCGGAATGAC
ATGAGGCAGGGCGCAACCGGTCGCGAACTGGTGCTGCCGATGCTGGCGCCCTTGGCGGCC
GCGCTGTGCGTCCTTGCGGCGTTGGAACGCCTGCGGGCATGGCCGGGCTGAGGGTTCGCG
GGGCCACGCAACGGGTAGCTGCGGGCGGATGCACCGCCTGCAGAAAAGCCACCCTTGCGG
GTGGCTTCTTTGTTGCCGGCAGGGCGACGGATCAGTGCGTGGTCGTTGCCGGATTGCCCG
CGTCCTGGGTCAGCAGGCGGTTGACGTCCTGCAGCTCGGCCACGTCCAGCGCACCCAGCG
ACTGGCTCAGCAGCAGGCGGTTCTGCAGGAAGGTGTAGCGGGCCTGGGCGTAGTCCAGCT
GCGCCGAGAACAGGATGCGCTGGTTCTGGATCACGTCCAGCACGGTACGGGTACCGACTT
CCAGGCCGACCTGCGAGGCGTCGTACGCGCTCTGTGCCGAGACCACGGCCAGGCGACGGG
CCTCCACTTCGCTGATGCCCTGTACCAGGGTCTGGTAGGCATTGCGGGTGTTGCGGTCCA
GGGCGCGCTTCTGCTGCTCGTAGCCGTCCTGGGCGATGTCACGCTGGGCCAGCGCCTGGC
GCACGCCGGACTGGGTGGCACCACCGGAGAAGATCGGCACGCTCAGGGTCAGGCCGATGC
TGTTGGTGCGGGCGTCCGGCGACAGCGAACCGGAACCAGTGCTGTCACCCCAGGTCGCGC
TCTTGCCCCAGCTGCCGCCCAGCGACAGGGTCGGGTAATGGCCGCCACGGGCGGCCTGCA
CGCCAGCCTCGGCGGCGCTGACCTTCAGTTCCTGCGCCTTCAGCGCCGGATTCTGGGTGG
TGGCCTGCTGCACCAGCTCATCGATGTTGCCACGGTTGGCCGGCACTTCCGGGCGGAAGT
CGGCCGGCAGCCCACGCAGGTTGGTCACCGGCTGGCCGGTCAGTTCGGTCAGGGCCTGGT
AGTTATCGGCCAGGGTGTTCTGCGCAACGATGGTGTTGGCACGCGCCTGGTCGTACTGGG
CGCGTGCTTCGTGCACGTCGGTGATCGGCGCCAGGCCCACTTCCAGGCGCTTGTCGGCGA
AGTCGAACTGCTTCTTCGCGGCCGCTTCATTGGTCTGTGCGGCATTCAGCGATTCGATCG
CCACCAGCACGTTGAAGTAGGCCGCCGAGGTGCGCACGATCAGGCTGTCGTTGGCCGAAT
CGAGGGTGAAGTCCGCCGCCTTGCTCAGCTCGCGCTGCGAACGCAGGTTGTTGATCTGGG
TCCAGTTGAACAGCGTCTGGCTGCCGTCGATCGTGTAGGTGCGGCGCTTGTTGGTGAACG
AGCCGGAGTTGGCGTCGGCGTTCGGCTCACTGCGCGTGCGGTTCAGCTGGGCCTGGCCGT
TGATCTGCGGCAGCAGGGCGGCGCGCGCCTGCACGGCGCCTTCCTTGTCATACAGCCGGG
TCGATTCGGCGGCGGACAGCTGCGGATCGCCATTGCGCGCCATTTCGTAGACCTGCAGCA
GGTCGGCGGCATGGGCGGACAACGGCAGCAGGGCAGTGGCCAGCGCAACAGCGAGGGATC
GGCGGATCATTGCGGCTTCCTTGGACTCAGAGGTGGAACTGGGGGGCCGGGGCGGCACCA
CGCAGGTAATCGATATCGGTCTCGAACAGGGACTCGCTGCTGCCGTCGGCCTTGACCAGC
AGGGCCTCCATCGCCGGCGAGCGGCCGTGGATCACGAACAGGCGACCACCCGGACGCAGC
CACGAGGCGAACTGTGACGGCACCACGTCGACCGCACCAGTGACACAGATCACGTCAAAG
CGGCGTTCGGTCTGCCAGGACAGGGCGTCGGCCACTTCCACGCGGACGTTGGTGCCCAGG
CCGGACGCGTCCAGGCGGGCGCGCGCGGCGGCGGCCAGCTCCGGGTCGATTTCCAGGCTC
AGCACGTCGCGCGCCAGCGCGCCGATGCAGGCCGACAGGAAGCCGCTGCCGGTGCCGATT
TCCAGCACTTCGTCACCCGGCTGCAGGTCCAGCGCCTGCAGGGTACGGCCCTCGATGACC
GGCTTCATCATCTTCTGGCCATGGCCGATCGGCAGTTCGACGTCGGCGTAGGCCAGTGCC
CGGTGTGCATCGGCGACAAAAGCCTCGCGCGGCAGGCGGGCCAGGACGTCGAGCACCTTG
ATGTCCAGCACGTCCCAGGGACGGATCTGCTGTTCCACCATCAGTTCGCGGGCGTGGGCG
TAATCAATCGTCATGAGGTTCAAATCCAGCGCAGTGGGCCGGCCATTTTACCGGTGCCGG
AGGCCGGCGGCGCGCCCAGAGCATCAGCTGCCGGGTGGCCGGGGTCGCAGTGCCGGAAGT
CATCGCGACCTCCGGTTCGTTCAGTTTTGGTTATTCAGCCGTCCCGACCCCTCGCGGCGC
ATAGGCGCGCAGGAAGAAGTCGATGCTGGCAGTCACGTGGGCAAGAGGGTCGCATTCCAC
CGGTGACAGTGGCATGCCGCACATCATATGCATGTGCACTTCACCCTTGACCAGGGTCAG
GAACTGCTCGCCAGCCAGCGAATAGTCGGTGATTTCCAGCTCGCCGCGCTCGGCGCGTGC
CCGCAGGAAGTCAGCCAGGGCCTCGCAGGTACGTTCCGGTCCTGCCTTCCAGAACAGCTC
GCGCAGGCGTTCGTCGGTCTCCGGCGCCATCATCATGCGCTGGATCGAGATCGCCGCATC
GGACGTGATCAGTTCGAAGAAGGCCAGACCGATCCCGATCAGCTGGTCGCGCAGCGGGCC
GTCCGCGTCGGCCACGAACAGGGCATCGGGCAGCATTTCAATGCACTTCGACTGCACGGC
CTCGGAGAACAGGGTCTCCTTGTCGCCGAAGTGGCTGTACACAGTCAGTTTCGAGACGCC
GGCCTGAGCGGCGATGGTGTCCATGCTCACGCCGGTATAGCCCTGTTCGATGAACAGTGT
CTTGGCTGCTTCAAGGATCGCCGCGCGCTTGCCGAGGTCCTTGGGGCGCCCGGGTCCGGC
GGCCTTGGCAGCGGGCTTGGCCGACGGCTTGCGGGAAGTGTGAGAACTCATCACGACAAT
ACTAGACCAAGCGGTTCGATATTTATACTATACCGGCCGGTTTATTAAATTGGGCCGGCA
GTCGCGGCTCCCCCCTTAGTTGCAACCCTGCGTTTTCAGGACGTTGACCGATGAAGATCG
TGCGCTGGATGGGCGGTATGGTGTGGATGGCTGCGCTGGCAGCCTGTTCGGGACAGGAAC
AGGCGCCCCAGGCGGCCGTTCCGGTGCTGGTGGTTCACCCTGGCGAGCAGGCCGGGCAGG
CGCCGGCGGCGTTCCCGGGCACGGTGCGTGCGCGGCAGGAAAGTCCACTGTCGTTCCGCG
TTGGCGGCAACCTGGTCAAGCGCCACGTCGATGCCGGGCAACGGGTGAAGAAGGGCGACG
TGCTGGCCGAGCTGGACGTGGCCGACTTCGCGCTGCAGGCCCGCGCCTCGCAGGCGCAGC
TTGCTGCGGCCGAAGCCGATCTGGTGCGTGCCCGTGATGACCTCAAGCGCTACCAGGTGC
TGGCCGACCAGCAGCTGGTCAGCCGCTCGCAGCTGGACCAGCAGTCCGCCGCCTTCAAGG
CCGCGCAGGGCCAGGCCAACGCCGCCCGCGCCAACCTCGATGTGCTGCGCAACCAGGCCG
ACTACGCACAGCTGCGCGCGCCGTCCGATGGCGTGATCGCCAGCCGCGAGGCCGAAGCCG
GGCAGGTGGTGTCGGCCGGCCAGACCATCTTCAACCTGGCCGCCGATGGCGGGCGCGAAG
TGCTGATCGACCTGCCCGAGGCCACCATCCGCGACTATGCGGTGGGCCAGCCGGTCGAGG
TGGAGCTGTGGAACCGTCCTGGCCAGCGCCTGCCAGGCACGATCCGCGAGATCGCCGCTG
CCGCCGATCCACAGGCACGCACCTATGCAACCCGGGTCAGCCTGCCCGCCGATGCGCTGG
CCGATGTCGAACTGGGCCAGAGCGCGCGCGTCTACAGCAGCGCCGGCCGCCACGGCACCC
TGCAGCTGCCGCTCGGTGCGCTGCAGCGCGGTGCCAACGGTGCCGCCAGCGTGTGGGTGG
TCGATCCGGCCAACAGCACGCTGAAGGCCGCGTCGGTCACCACCGGTGCCTATGGCAGCG
AATCGGTGCCGGTGCTGTCCGGCGTGAATGCGGGTGACTGGGTGGTCGCTGCCGGCGGAC
ACCTGTTGCGTGCCGGCCAGCCGGTGATCGCCGTGGACCGCCAGAACCGCCCGGTGCTGA
AGCCGGCCACGCCGGCCGCTGCCGCCAAGGCCAAGGAGTAAGCCGGTGCGCCGCTTCAAT
CTTTCCGAGTGGGCGTTGTCCAACCGCCCGCTGGTGCTGTTCGCGATGCTTGCCTTCGCG
CTGATCGGCGCATGGTCGTACAAGCATCTGGGCCAGTCCGAGGATCCGCCATTCACCTTC
AAGGCGATGGTGGTGCGCACGCTTTGGCCGGGCGCCACCGCCGAACAGGTCTCGCGGCAG
GTGACCGAGCCGATCGAGAAGGCGCTGATGAACACCGGCGAGTACGAGTTCATCCGCTCC
TATTCGCGCCCCGGCGAATCGCAGGTCATCTTCATGGCGCGCGACAGCCTGCGTTCCAAG
CAGATCCCGGACCTGTGGTACCAGGTTCGCAAGCGCGTGGGCGACATCCGTGCGACGCTG
CCGCGCGAGATTGTCGGCCCGTTCTTCAACGATGAGTTCGGCGACACCTACGGGAACATC
TATGCGTTGACCGGCAAGGGCTTCGACTACGCGGTGATGCGCGACTACGCCGACCGCATC
CAGCTGGAACTGCAGCGCGTACCCGATGTCGGCAAGATCGACCTGGTCGGCCTGCAGGAC
GAGAAGGTGTGGATCGAACTGTCCAACACCCGGCTGGCAACGCTGGGTGTGTCGATGCAG
CAGGTGCAGCAGGCGCTGGCCGACCAGAATGCGATCACCGGCACCAGCTTCTTCGAGACC
GCCACCGATCGCGTGCAGCTGCGCGTGACGGGCCAGTTCAACGACATCGACGCCATCCGC
CAGTTCCCGATCCGTGCTGGCGACCGCACCGTGCACCTGGGCGACATTGCCGAGGTCAAG
CGTGGCTTCGCCGATCCGGCGTCGCCGAAGATGCGCTTCATGGGCGAAGAGGCGATCGGC
CTGGCGGTGGCGATGAAGGATGGCGGTGACATCCTCAAGCTGGGCGCCAACCTCGACGCC
GAGTTCGAGCGGCTTCAGAAGACCCTGCCGGCCGGCATGCAGCTGCGCAAGGTGTCCGAC
CAGCCGCAGTCGGTGGAGGAGTCGGTTGGCGAGTTCGTGCAGGTGCTGACCGAAGCGGTG
GTGATCGTGCTGCTGGTCAGTTTCTTCTCGCTGGGCCTGCGCACCGGCCTGGTGGTGGGC
GTGACCATTCCGCTGGTGCTGGCGATGACCTTCTTCGTCATGCATTACTTCGACATCGGC
CTGCACAAGATTTCGCTGGGCGCACTGGTGCTGGCGCTGGGCCTGCTGGTGGACGATGCG
ATCATCGCGGTGGAGATGATGGCCACCAAGATGGAGCAGGGCTTTGATCGCCTGCGCGCG
GCCAGCTTCGCCTGGGAATCGACCGCGTTCCCGATGCTGACCGGCACATTGATCACGGCA
GCCGGCTTCCTGCCGATCGCCACGGCGGCATCGAGCACCGGTGAATACACCCGTTCGCTG
TTCCAGGTGGTGACCATCGCACTGGTAGTGTCATGGATCGCAGCGGTGCTGTTCATCCCG
TACCTGGGCGACAAGATGCTGCCGGACCTGTTCAATCCGCAGCCGCCGAAGCCCGGCAGC
CTGTCCGCGCGTTGGCTGGCCAAGCGCCAGCAGTGGGCCGACCGCTATCCGGCGCTGGCC
AACCTGATCGCACCGCCGCAGCATGGGCACGACCACGATCCCTACCAGCGCCCGTTCTAC
CGCAGCTTCCGGCGCTTCCTCGACGCCTGCCTGCGCCGCCGCTGGTGGGTGATCGCCGCG
ACCGTCGCCCTGTTCGTGTTCTCACTGATGATGTTCCGCTTCGTGCCGCAGCAGTTCTTC
CCGGACTCGACCCGGCCGGAACTGATGGTGGACATCGAGCTGGCCGAGGGGGCGTCGCTG
CGCTCGACCCAGGCCCAGGCCGAGAAGCTGGAGAAGCTGCTGTCCAGCCGCGAGGGCATC
GCCAACTATGTGTCCTATGTGGGTACCGGTTCGCCGCGCTTCTACCTGCCGCTGGACCAG
CAGCTGCCGGCGACCAACTTCGCCCAGTTCGTGGTGCTGGCCAAGGACATCAAATCGCGC
GAAAGCACTCGTGACTGGCTGCTGCACGAGGTGATTCCGAAGTTCCCGGACGTGCAGATG
CGCGTGACCCGCCTGGAGAACGGCCCGCCGGTCGGTTATCCGGTGCAGATGCGCATCTCC
GGCGAGCACATCGAGAAGGTGCAGGCGATCGCGCGCCAGGTCGAGGCCAAGGTGCGTGAG
AACCCGCACGTGATGAACGTCAACCTGGACTGGAGCGAGCCGAGCAAGGTGGTGCGGCTG
GTGATCGACCAGGAGCGTGCCCGCGCGCTGGGCGTGAGCAGCGCCCAGGTCAGCCAGTTC
CTGGCCAGTTCGCTGGCCGGCCAGTCGGTGAGCGTGTATCGCGAAGGCAACCGCCAGATC
GAGATGCTGCTGCGCGGGCCGGCCGATGAGCGCAACCAGCTGGAGCTGCTGTCCAGCCTG
TCGATGCCGACCGCGAACGGCGGCAGCATCACGCTGTCGCAGGTGGCGACGATGGAGTAC
GGCTTCGAGGACGGCATCATCTGGCACCGCAACCGGTTGCCGACCGTGACCGTGCGCGCC
GACATCAGCGATGGCATGCAGGCGCTGGACGTGGTGCACCAGATCGTGCCCACGCTGGAT
GGCATCCGTGCCGAGCTGCCCAGCGGCTACCTGCTGGAAACCGGCGGCACCGTGGAGGAC
TCGGCGCGCGGGCAGAACTCGATCAAGGCCGGCATGCCGCTGTTCCTGGTGGTGGTGGCG
ACGCTGCTGATGCTGCAGCTGCGCAGCTTCTCGCGTGCGGCGATGGTGCTGGTGACCGCG
CCGCTGGGCATCATCGGTGCGACCCTGTTCCTGCTGCTGTTCCGTGCGCCGTTCGGCTTC
GTCGCGCTGCTGGGCACGATCGCGCTGGCGGGCATGATCATGCGCAACTCGGTGATCCTG
ATCGACCAGATCCAGCAGGACATCGATGCCGGGCATGATCGCTGGCATTCGATCATCGAT
GCCACGGTGCGCCGCTTCCGCCCGATCGTGCTGACCGCGCTGGCGGCCGTGCTGGCAATG
ATTCCGCTGTCGCGCAGCGCGTTCTATGGCTCGATGGCGATCTCGATCATGGGTGGTCTG
ATCGTGGGTACGGTGCTGACGCTGGTGTTCCTGCCGGCGTTGTACGCGGCGTGGTTCCGG
GTGAAGCCGGACGAATCCGGGGCGTAATGCCCCGGGATCTGCGGCTGCACCCATCCACGC
ATGGCGTGGATGGATCTGCTCGCGGAATCTGCCTTCTGTAGAGCCGAGCCATGCTCGGCT
GCGCTATGCGCGATGATGGGATGAGTCGAGCATGGCTCGACTCTACAGAAGCACCCACGC
ATGACGTGCATCTACAGCAGCGGATCGTTGCCCTGGTAGGTGCCAACCTTGGTTGGCACT
GCAGCATGCATCCACGCATGGCGTGGACTGATCTGCTCGCGGGATCTGCTTTCTGTAGAG
CCGAGCCATGCTCGGCTGCTCTTCGCTCTTCGCGCGATGATGGGATGAGTCGAGCATGGC
TCGACTCTACAGAAGCACCCGCGCATGGCGTGGATCTACTGCAGCTGCAGGCCGATCCGC
AGCACTGGCAGCAGCCACTCGACGAACACCTGCACGCGCAGTGCACGGTGTTGCCGATGC
GGTTGCAGCAGGGTCACCGGCAGCGGCTGCGCCGCGTACTGCGGCATCACCTCCACCAAT
GCGCCTGACTGCAGCTCGGCCTGCACGTCGTAGCGCGGAATCTGCAACAGCCCCAATCCC
GCCACGCAGCACGCGATCGAGGCCTCGGCGCTGTTCACGCGTACCCAGCCGGGCATCGGC
AGCGTGCGCAGCTGGCCGCCATCCTGCCATTCCCACGGTTCCACCCGTGCCGTGGTCGGC
GATGCGTAGTTCACCGCGCGGTGCTGCTGCAGGTCGGCAGGGTGCTGCGGCATGCCGTGC
TCGCGCAGGTAGGCCGGCGCGGCCACGTTGACGAAGTCGAGTTGGCCCAGCGTGCGCGCC
ACCAGGCTGGAATCGCCCAGCTGGCCGACCCGCAGCACCGCATCGCAGCCGTCTTCGATC
AGGTTCACCGCGCGGTCGGTCATGCCCAGGTCCAGTTCCACCTGCGGGTAGCGCGCGAAG
AAATCCGGCAACGCCGGGGCGATGATGCGACGGCCGATGCGGCTGGGTACGTCGATCTTC
AGCAAACCGGCCGGTTGCGCGTCGTCCTGCCGGAACAGCGACTCGGCGTCTTCAACCTCC
GCGATCAGGCGCAGGCAGCGGGCATGGAACACGTCGCCGTCATGGGTGGTGGATACCCGT
CGGGTCGAGCGCTGCAGCAGGCGGGTGCCAAGCCGCTGTTCCAGCTCGGCAATCGCCGCC
GAGACGGTCGAACGGGGCAGGCCGAGCTGGTCGGCGGCGCGGGTGAAGCTCGCGCACTCC
ACGACCCGGGTGAAGATGCGGAAGCGATCGATCCGGTCCATTGTTCGCTGGCTCTGGAAA
GTTAAGTCAATGTGGCGGGCTTTATCCGCTTTTTCTGCACGATATCGTCGTCAGGGCAGG
GTTGCCACCCCGGGCAGCCCCCTCCCGAGACCGAAGCCATGACCGAGCATTCCCTCAAGG
GCAAGACCGTGCTGATCGCCGGTGGCGCCAAGAACCTGGGCGGCCTGATCGCCCGCGACT
TCGCCGCACAGGGCGCCAAAGCCATCGTCATCCACTACAACAGTGCCGCGACCCAGGCCG
ATGCAGAAGCAACCGTTGCCGCCGTGCAGGCGGCCGGCAGCAAGGCGGTGGCCCTGCAGG
GCGACCTGACCTCGGCGGCAGCGATGGAGCGCTTGTTCGCCGATGCCGTGGCCGCAGCCG
GCCGTCCCGACATCGCCATCAATACGGTCGGCAAGGTATTGAAGAAGCCGCTGCTGGACA
TCAGCGAAGCGGAGTACGACGAGATGAGCGCGGTCAACGCCAAGGCGGCGTTCTTCTTCC
TCAAGGAAGCAGGCCGCCACGTCAATGACGGTGGCCGCATCTGCACCCTGGTCACCTCGC
TGCTGGGTGCGTTCACGCCGTTCTATTCCAGCTATGCCGGCACCAAGGCGCCGGTCGAGC
ATTTCACCCGCGCGGCGTCAAAGGAGTTCGGTGAGCGCGGCATCTCGGTGACTGCGATCG
GGCCGGGCCCGATGGACACGCCGTTCTTCTACCCGGCCGAGAGTGCCGATGCACAGGCGT
ACCACAAGACCGCGGCCGCGCTCTCGGCGTTCACCCGTACCGGCCTGACCGACATCGCCG
ACATCGTGCCGTGGATCCGCTTCCTGGTCACCGATGGCTGGTGGATGACCGGGCAGACCA
TCCTGGTCAATGGTGGGTACACCACCAAATAATGCAGCCGTGCATGGCGTGGATCTGCTG
CGCGACATTCGAACGATCCACGCATGGCGTGGATCTACAGTAGAGCCACCCCATGGGTGG
CTGCGCACAATGACCAAAGGCAGAGGCGCCACGCATGGAGTGGCGCCATCGGATCAGTTG
AGTTTGGCCAGCACCGCATCCGTGGCGGCGGCGGTACTCACGGCCTGGCCCTTGGCGGCC
AGGTCGGCAGTGAACACCCCATCATCCAGCACCGCGTGCACCGCCGCTTCCACTGCTGCG
GCTTCGGCTTCCAGCCCCAGCGAATGGCGCAGCAGCATCGCCGCGCTGAAGATCGTCGCG
TAGGGATTGGCGATGCCCTTGCCGGCGATGTCCGGGGCCGAACCGTGGATCGGTTCGTAG
ATGCCGACCGCACCCGGTTCACCCAGCGAGGCCGAGGGCAGCAGGCCGAGTGAGCCGGCC
AGCATCGAGGCTTCGTCGGTGAGGATGTCGCCGAACATGTTCTCGGTGACGATCACGTCG
TACTCGCGCGGCTTGGCCAGCAGGTGCATGGCCATCGAATCGACCAGTTGGTGCTCCAGC
GCCACCTCCGGGAACTCCTCGCGGCCGATGCGCGCGGCCACGTCGCGCCACAGGCGCGAG
GTTTCCAACACGTTGGCCTTGTCCACCGAGGTGACCTTGCCACGCCGCTGCCGGGCCAGG
CGGAAGGCACTGCGCAGCACGCGCTCGATCTCGGCCACGGTGTAGCGGCACAGGTCGCTG
GCACTGTCGGCATCGCGGGTCTTGTCGCCGAAGTAGATGCCGCCGGTCAGTTCGCGCACC
ACCACGAAGTCCACACCCTGCAGCAGCTCGGCCTTGATCGGCGAGGCGTGCAGCGCGGCC
TCATGGGTGCGCACCGGGCGCAGGTTGGCGTACAGGCCCAGCGCCTTGCGGATCGCCAGC
AGGCCCTGTTCCGGACGCACCTTGGCGTTCGGGTCGGACCACTTCGGGCCACCGACTGCG
CCCAGCAGCACCGCGCTGGCGGCCTGGCAGGCGGCCAGGGTCGACGCCGGCAGCGGTTCG
CCGTGGCGGTCGATGGCGATGCCACCGATGTCGTGCTCGCTGAAGGTGAAGGTGTGGTTG
AAGCGTTCGGCGACGGCCTTCAGGACGGCGACTGCCGCGGCGGCCACTTCCGGGCCGATG
CCATCACCGGGCAGGACAACAATTTCAGCGTGCATGCTCACTCTCGTAACGTTCGATTTC
AGGGACACGGCCCAACAGATACCCCAACTGGTCGACACCTTCCAGCAGGCAGGTCTGCGA
GAAGCCGTCCAGCGGGAAGGAATAGACGCGGCCGTCCGGCGTGCGCAGTTCGCGCGCGGC
CACGTCGATGGTCAGCTCATCATCCGGGCGCTGCATCAGCGCCTGCACGTCGGCCTCGTC
CAGCACGATCGGCAGCAGGCCGTTCTTCAGCGAGTTGCCACGGAAGATGTCGGCGATCTC
GCTGCTGACGATGGCGCGCAGGCCCAGGTCGGTCAGCGCCCACGGTGCATGTTCGCGCGA
CGAGCCGCAGCCGAAGTTGCGACCCGCCAGCAGGATGCTGCGGCCGGCGTTGTGCGGCTG
GTTGAAGGCGAAGTCGGCCACCGGTGAACCGTCGGCCTGCCAGCGCCAGTCATTGAAGGC
GTTGCGGCCCAGGCCGGCGCGTTCGGTGGTGGACAGGAACCGCGCCGGGATGATCTGGTC
GGTGTCGATGTTGGTCTGGCGCAGCACCACGCTGGCCGAGGTCAAGGTACGGAAACCGGC
CATCACGCCACCTCCTGTGCGAACAGCTCGCGGGTGTCGGCGACATGCCCGTTCACCGCG
GCCCACGCCGCGCTCATCGGTGAGGCCAGCAGGGTGCGCGAACCGGGACCCTGGCGGCCT
TCGAAATTACGGTTGCTGGTACTCACGGCCAGTTGCCCGGGCGCGACCAGATCACCATTC
ATGGCGATGCACATCGAGCAGCCCGGCTCGCGCCATTCGGCACCGGCCGCGCGCACGATC
TCATGGATGCCTTCGGCCTCGGCCTCTCGCTTGACGATCTCCGAGCCCGGCACCACCAGC
ATGCGCACCCGGTCGGCGACGCGACGACCGCGCAGTACCTGCGCCACCTCACGCATGTCA
CTCAGGCGGCCGTTGGTGCAGGAACCGACGAACACCACGTCCACCGGTGTTCCGGCCAGC
GCCTTGCCGGCCTGGAAATGCATGTAGTCCAGGCCCTTCTGTGCGGCGGCATCGTTGGCG
GCCGGGATCGGCGCATCCACCGCGATGGCGGTACCCGGGTGGGTGCCCCAGGTCAGGGTC
GGGCGGATATCGGCGGCGTCGATGTGCACTTCGCTGTCGAAGCGCGCGCCGTCATCACTG
CGCAGCTGCTGCCAGCGCGCCACCGCAGCCTCGAAATCGGCGCCCTTTGGGCCGCGCGGG
GTGTTGGCGACGAAGTCGAAGGTGACCTGGTCCGGCGCCACCATACCGGCACGCGCACCC
GCTTCGATCGACATGTTGCACAGGGTCATGCGCTGTTCCATGTCCATCGCTTCGATGGTG
CTGCCGCGGAACTCGATCACGTGGCCGGTGCCGCCATTGACGCCGATCACGCCGATGATG
TGCAGAACCACGTCCTTGGCGCCGACACCCGGCGCCAGCGGCCCATCGACGGTGATCGCC
AGCGTCTTCGCCTTGCGCTGCAGCAGGCATTGCGTGGCCAGCACGTGGCCGACCTCGCTG
GTGCCGATGCCGAACGCCAGCGAACCGAAGGCACCGTGGGTGGAGGTGTGGCTGTCGCCG
CAGACGATGGTCATGCCCGGCTGGGTGAAGCCCTGCTCGGGCGCGATCACGTGGACGATG
CCGCGGTTGTCCGAGGCCATGTCGAACAGCTCGATGCCGTGCTCGGCGCAGTTGCGCGCC
AGCGTGGCGACCTGTGCCTCGGAGGCGGCGCTGGCATAGGGCAGCGTGCCGTCCGCGGCG
GCCGGCAGGGTCGGCGTGGAGTGGTCCATCGTCGCCTTGGTGCGGTCCGGCCGGCGCGGC
GACAAGCCGCGTTCGCGCAGTTCGGTGAAGGCCTGCGGCGAGGTCACCTCGTGGATCAGG
TGCAGGTCGATGTACAGCACGGCGGGCGCGCTGTCGGATTCGGGAACCACCACGTGGGCG
TCCCACAGTTTGTCGTACAGGGTGCGGGGTGCGGAAGTCATGCGTATGCCTGGCAGAAGT
ACGAAATAGCGAACATCAGTAAGGAAAGCGGAACGGTCAAGTCAGCGACGGCGGGCGAGC
ACACGCAGGCGCACGTAGTCGGCCAGCGGCTGGCCAGATGCGTCACGCGGCAGCTCGGCC
AGCAGTGCGGTGGCCGCCTCGCGCACGGTGGCGCGGGCCTCGGCCGGCAGGTCGTCCAGC
AGCGGTGCGGCGAATACCCGCAGCCAGCCGGCCACGCCGGTCGGCAGTGCGGTCGGGCGC
GGCGTGCACTCGATCAGTTGCACCTGGAAGCCATGCTGGCGCAGGCGATCGGCGTAGGCA
TCGGCCGTCGGGAAGTACCACCGGAAGGTGCTGGCGCCATGCCCGTGGGCCACGCGCGCG
GCCTGCACGGCCGCGATGATCGTGGCCACGTTGCCGTGGCCGCCGAACTCCGCGACGAAG
CGGCCACCGGGGCGCAGGGCGCGGCGCACGCCTTCCAGCACGCGGTCCGGAGTCGTCATC
CAATGCAGTGCCGCATTGCTGAACACCGCATCGAACTCGCTGTCGAACGACAGTGCGTGG
CCGTCCATCAGCTGGGCGTCGACGCCGCGCGCACGGGCGGCGATCACCAGTTCCGGCGAG
GCATCCACGCCGTGGATGCGCGCACCGCTCAGGGCCAGTTCGGTGCTGAGTACGCCATCG
CCACAGCCCAGGTCGAGGATGCGCTCACCGGCGCGCGGGTCGAGCAGGCGCGATACCGCA
CCGCCGAGCAGCGGCACGAAGCCGGCATCGATCGCATAGTCCTGGGCGTTCCACTGCTGG
CCAGCGGCGCTGGCCTGGGTGGGGGTGTCGAAGGCGCTCATGGTGGGATCCTCAGGCGGT
GGCGGAAGCGGGAACGTCGGTGCTGCTGTGGACGGCGGCCTGACGCTGGCGCAGCAGGCG
GTTGGCCACATCCAGCCAGGCCAGCGCGGAGGCTTCGATGATGTCCTTGCTGGTGCCGGT
GCCGTCGTACTCCACGCCGTCATGGCGCACACTCAGGTTGGCTTCGCCACGCGCATCGGC
ACCGATGCCGACGCTGTGCACGTGATAGCTGTCCAGCATCAGCTGCACGCCGGTGGCGGC
CGACAGCGCGCCGAACAGCGCATCGACCGGGCCGTCGCCCTGCGCGGTCTCGGCCACGCG
GTTGCCATCCGGGTCGGACAGTTCGACCAGCGCGTTGGCGCGGCTGCCGACGTCGCTGAT
GGTCATCGAGGCCAGGCGGTAGCCCTGCGCGCTGGAGCCGCCCTGCATCAACGTCTGCAG
GTCGGCATCGGTGACCACGCGCTGCTGTTCGCACAGGCCCTTGAACTGCTCGAACACCAG
CTTCAGTTCGTCTTCGTCCAGCCAGAAGCCCAACGCACGCAGGCGCGCTTCGACGGCGGC
GCGGCCACTGTGGCGGCCCAGCACCATCTGCGAATCTTCCCAGCCCACGTCTTCCGGACG
CATGATTTCGTAGGTGCCGCGGTGGCGCAGCATGCCGTGCTGGTGGATGCCCGATTCATG
GGCGAACGCGTTGGCACCGACGATGGCCTTGTTGCGCTGTACCGGCATGCCGACCAGACG
CTGCAGCAGCTGCGAAGTGCCGACGATGCGTGGGGTGTTGATCGAACTGTCCTGTTCGTA
GAAGGCCTGGCGGACCTTCAGCACCATCGCGATCTCTTCCAGCGAACAGTTGCCGGCGCG
CTCGCCGATGCCGTTGATGGTGCACTCGACCTGGCGTGCACCGCCTTCGATGGCGGCCAG
CGAGTTGGCCACCGCCAGGCCCAGGTCGTTGTGGCAGTGCGCGCTGAAGATCACGTTGGC
CGCGTTCGGCACGTCGGCGACGCCGGCGATGACCTGCTGGAACATCGCGCGGATTTCTTC
CGGCGTGGTGAAGCCGACGGTGTCGGGCAGGTTGATGGTGGTGGCGCCGGCGGCAATGGC
CACGCGCGAAACCTCGATCAGGTAGTCCAGCTCGGTGCGGGTGGCATCCTCGGCCGAGAA
CTCGACGTCGTCGATGTAGGAACGGGCCAACGAGACGTGCTTGCGTACCGACTCCAGCAC
CTGCTCGCGGGTCATCCGCAGCTTGTGCTCGCGGTGCAGCGGGCTGGTCGACAGGAACAC
GTGCAGGCGCGGGTTGGCTGCCGCTTCCAGTGCACGTGCGGAGGTCTCGATATCGGCCTG
CAGGCAGCGCGACAGCACCGCCAGGCTCAGGCTCGGGCGGCGCAGCTCGCGGCCGATCAT
CGCCATCGCCTCGCGGTCGGATTGCGAGCTGGCCGGGAAGCCGGTCTCGATGATGTCCAC
GCCCAGTTCGTCCAGCGCACGCGCCATCACCAGCTTCTGCGGCGGGCTCATGCTGCAGCC
GGGGGACTGCTCGCCGTCACGCAGGGTGGTGTCGAAGATGCGGATGCGCGGGGTGGTAAT
TCGTTCGATGGTGGTCACAGGGAAATCTCCTCGACAGCGGGTGCGACGGCTTGCAGGGGG
GAAGGGGAAGAGGCGGGGGAGGCGAGGGCGCTGGCCTTGGTCGGCGAGCGCGGGGTTTCG
CTGCGCCGTCGCCGCGGTTTGCGTGGCGGGCGCGGACGGATGTCGGTGAGCAGGCCGGCC
AGGACACCGGCATCGATGTTGCCGCCGGACACCACCGCACACTTGCGGCGGCCGGCGACG
CGGCGGCCGGCCGCCAGCGCCAACGCGCCCGCGCCCTCGGCGATGATGTGTTCCTCCAGC
GCCAGCCGGACCAGCGTTTCGCGCAGTTCGGCCTCGCGCACGATCACCACATCGTCCAGC
AGCGAGGTGCACAGGCGGCGGGTCAGGAAGCCGGGAATCTTCACCCGCACGCCGTCGGCC
AGAGAGGCAACCGGGGCGATCTCGCGCACGTCGCCGCGGATCGCACGTGCCATCGAATCG
ACGCCTTCCACCTGCGCGCCAATCACGCGAACGCCCTGCGATTTCAGCGCCAGTGCAACG
CCGGAGGCCAGTCCACCGCCGCCGATCGGCACGATCACCACGTCCGGCGCGTGTGCGGCC
AGCTCGATGCCGACCGTGCCCTGGCCCGCGATCACATCGGCGTCGTCGAACGCGGACAGG
AAGCGGTAGCCGTGTCGCTGTGCCAGTTCGACCGCGAAGGCGTAGGCCTCGTCGTAGCTG
GTGCCGTGCTGGCGAACGGTCGCGCCCCAGTGGGCGACGCCGGCGATCTTGGTGGCCGGT
GCGCCATGTGGCATCACGGTGATGGCCGGCACGTCCAGGCGGTAGGCCGCCCACGCCACG
CCCTGGGCATGGTTGCCGGCCGAGGCGCAGATCACCGGCCGGGTATCGCCGCGCTCGCGG
CCGGCCAGCAGCGCGTTCAACGCGCCGCGGACCTTGTAGGACCCGGTGCGCTGCAGGTTC
TCCAGCTTCAGCCAGGTGCCGAAGCGCTCGGCATGGTGCAGCGGGGTAGGCGGCAGGAAG
CGGCGCAGCCGGGCCTGCGCCGCCAGTACGTCGGCGACGCTTACGTCGCCGACATCGCTT
TCCTGGCTGGCATCAGCGGCCGGCATGGGCCACCAGCGCGGTGCGGGCGACCGCCGCATG
CGGGCACGGGCGGCGAAGAAGACGCCTCCGTACCGGCACCGTGGTCACTACGGTACGGGT
GTTCATACGGATGCTCCTTCCACGGCAGTGACCTGCACGGACACGCAGTCGTAGATCTTC
TCGATCTGCCGGCACAGCGTTTCCGCCGGGCGCTGGCCATCCACCACCAGCTGCAGGTGC
CAGCGGCCATCGTCGTCGGCCACCGGCGCACCGCTGATCGCGCGCGGTGCGAAGCCGCGG
CGTTCGGCCATGCCGATCACGCGCAGCAGCGCGCCTTCGGCCGGGTGCAGCACCAGGTCA
AGCCGGTATTGCATTGGGGGTCTCCTGGCGGGCATGGGCGGGGTTGCTTTCCAGCATCGT
GCTGTTGGCGGTGTTCGGCGGCACCAGTGGCCACACGTTGGCACGTGCATCGATGGCCAC
GTGCAGCAGGGCCGGGCCCGGTTCGGCCAGCAGCGCGGCCAGGCCGCCTTCCACGTCGTC
GCGGTTGTCGATGCGGGTGGCGGCGATGCCGAACACCTGTGCCAGCGCCACGAAGTCCGG
GTTGTCGGACAGGTCGATCTCGCTGTAACGCTCGGCGAAGAACAGCTCCTGCCACTGCCG
CACCATGCCCAGCGAACTGTTGTCCAGCAGCACGATCTTCACCGGCAGGCGGCAACGCGC
GATGGTCGCCAGCTCCTGCACGTTCATCATGAAGCTGCCGTCGCCGGACACCAGCACCAC
GGTGCGCTCCGGGCATGCGAACTGCGCACCCATCGCCGCCGGCAGGCCGAAGCCCATGGT
GCCCAGCGCGCCACTGGTCAGGTGGTTGCGCGGGTGGTTGAAGCGGCAGTGCTGCGCCAC
CCACATCTGGTGCTGGCCGACATCGCAGGCGATCACCGCATCGGCCGGGGCCAGCTCGCT
CAGGCGCTTCAGCAGCGCCGGGGCGTAGATGTGCTGGCCCGGTGCGTCGTAGCGTGCAGA
GAAGCGGTCGCGGTGCTGCGCGCAACGCCTGCGCCACGCGTCCTGGTGGGCCTTGGGGGA
GGGGAAGGCCGCACGCAGGGCACGGATGGCATGGCCGACGTTGCCAGGCACGGCGACATC
GGCGCTGCGCAGCTTGGAGATCTCGTAGGCGTCGGCATCGATATGGACGACGCGGGCGAA
CGGTGCGAACTCGGCCAGCTTGCCGGTGGCGCGGTCGTCGAAGCGTGCACCCAGCACCAG
CAGCAGGTCGCTTTCCTGCACCGCCATGTTGGCCGCGCGGGTACCGTGCATGCCCAGCAT
GCCCAGTGACTGCGGATGGCTGGCCGGCAGCGCGCCCAGGCCACGCAGGGTCATCACGGT
GGGGATGGCGCTGGCTTCGACGAAGTCGCGCAGGTCCTGCACCGCATCGCCCAGCGCGAT
GCCGCCACCGGCGTAGACCACCGGCTTCTCGGCGGCCGCCAGTGCGGCGATGGCTTCGGC
GATGGCCGCTTCGGCCGGCGCAGGTGGCGGCTCGACGCTACTCGGCACGTGCGCCGGCAG
GTGGCTGGCATCGGCCAGCTGCACGTCCTTGGGCAGGTCGATCAGCACCGGGCCGGGCCG
GCCCTCGCGGGCGACGCGGAAGGCATCGGCGACCACGCGCGGCAGGTCGTCGACGCTGCG
CACCAGCCAGCTGTGCTTGACGATCGGCATGGTCAGGCCGAACACATCCAGTTCCTGGAA
AGCGTCAGTACCCAGCAGCGGCGTGGCGACCTGGCCGGTGATGCAGACCATCGGCACCGA
ATCCAGCATCGCATCGGCAATGCCGGTGACCAGGTTGGAGGCGCCCGGGCCGGAGGTGGC
CACGCAGACGCCGACCTGGCCGCTGGCGCGGGCGAATCCATTCGCCGCCAGTGCGGCACC
CTGCTCGTGGCGCACCAGGATGTGCTTCAGCGACGAATCCACCAGCGCGTCGTAGAACGG
CATGATGGTGCCGCCGGGATAGCCGAACAGCGTGCGGATGCCTTCGGCTTCCAGCGCCTG
GGTCAGCCAGCGCGCGCCGTTGGGCGGCGCGCTGCGGTGTGTGGAAGAGTTCATGGGGGA
ACCTTGCAAAGCGGGTGGGGGAGGGCCGCGCGGTTACGCGGCCTGTCCTTGCAACCAGAC
CATCTTGGCGCGCAGTTCCTTGCCCACCTTCTCGATCGGGTGCTCCAGGTCGGCCTGCTT
GAACCGGTTGTAGTTCGGCAGGCCCGCTTCGTACTCGGCCACCCAGTTCTTGGTGAAGGT
GCCGTCCTGGATGTCCTTCAGCACTTCCTTCATGCGCGCCTTGGTGCCGGCGTCGATCAC
CCGCGGGCCGCTGACGTAGTCGCCGTACTGCGCGGTCTCGGAGATGAATTCCAGCATGCG
CGAGATACCGCCTTCATAGAACAGGTCGACGATCAGCTTCAGTTCGTGCAGCACTTCGTA
GTAGGCGATCTCCGGCTGGTAGCCCGCTTCGACCAGGGTCTCGAAACCGGCCTGCACCAG
TGCCGAGGCACCGCCGCACAGCACCGCCTGCTCGCCGAACAGGTCGGTCTCGGTCTCTTC
CTTGAAGGTGGTCTGGATCAGGTTGGCGCGTGCACCGCCGAGGCCGGCCGCATAGGCCAG
TGCGTACTCGGCCGCCTTGCCGCTCTTGTCCTGGTAGACCGCCCAGATGCAGGGCACGCC
ACGGCCGATCTCGTACTCGCGGCGCACCAGCGCGCCCGGGCCCTTGGGCGCAACCAGCAC
CACGTCCAGGTCGTCGCGCGGCCTGATCATGTCGAAGTGCACGTTCAGGCCGTGCGCGAA
CAGCAGCACCGCACCCTGCTTCATGTTCGGCGCCAGCACGTCGTCGTAGAGCTTCTTCTG
CACCATGTCCGGGGTCAGCACGGCGACCAGGTCCGCATCCTTCACCGCGTCGGCCGGTGC
TTTCACGGTGAAGCCGTCGGCCTGTGCCTTGACTTCGGTCGGGCCGCCCGGACGCAGGCC
TACCACCACGTCGAAGCCGGATTCGCGCAGGTTCAGTGCGTGGGCGCGGCCCTGGCTGCC
GTAGCCGATGACGGCGATCTTGGTCTGGGGCAGGTCGTTGGTGCTCATGGGGGAGGTTCC
TTGCGGTGGGAAGAAAAAAAGAACGGCCGGTCGTCGAGGTGACGTACCGGCCGGTCAGGG
GAAAGCGGTGGAGGAGGCACCATGCGCCGCGCAGGCACAGCCACCACGAGGCGTGGCGGC
GGTGTGGGTCCGGGTTTTGCGTTGGGCGTTGTGCATGGTGGTTGCGTCTGAAACCAGGTT
CTGAAATGAAAAAACCCGCACCGGGGCGGGTGCGGGTTTTTGAAGAGTTCCGGTGTATTC
GTTGCTTACACGCTGGCTCGTCCCGCACCTGTTGGTTGGGTAATAAGTACGAGCACAAGA
ATCGAACGCAGCGAGGCGGCGCCGATGTCGGCGGCTTCGTTGTGGGTTCGCGGTGGCGTG
TTGTGATGCAACATGTGATCGAGAGAAACACAGCCGTTTTGGCGATGTCAACCCTCGCGA
CGGAATTCTTGTTGGTTTCCGTTGCATCCGGCGCAATCGCCTGTGGCACAAGGATGGTTG
CCGCTGAAAGTGTTTCGGTGAACCGGAATTCACTCCTTTCAGGGCGGTTTTTGCGCGGAA
TCCGGCGGATCCTCGCCTTGCTGGGTGCGGACCTTGCACACCCGCCCCAGGATCAACGTC
CATGACCTCTGCCCGATACCCCAGGATGGCCGCAGCGGCGAAGATCGGGGGACCACCCTT
CCATCGGAACCCGACCGTGTCCCGACGCCTTGCCCGTTCCCTGCTGGCCGCCGCTGTACT
GGCCGCTGTGCCCGCACTGTCTTCGGCCGCCGACCGCATCACCGGCCACACCTTTGCCAC
CCGTTCGGAGGTGATCGCCCCGCATGCGATGGCCGCTACCTCGCAGCCGCTGGCCACCCA
GATTGCACTGGACGTGATGAAGGGGGGAGGCTCGGCGGTGGACGCGGCGATCGCCGCCAA
CGCCGCGCTTGGCCTGATGGAGCCGACCGGCAACGGCATCGGTGGCGACCTGTTCGCCAT
CGTCTGGGACTCGAAGACGCAGAAGCTCTACGGCTACAACGGTTCGGGGCGCTCGCCGAA
GTCGCTGACCCTGGCCGAGTTCCAGCGACGTGGCCTGAAGGACATCCCGGCTACCGGCCC
GCTGCCGGTCTCCGTGCCCGGCGCGGTCGACGGCTGGTTCGCGCTGCACGACCGCTTCGG
CCGCAAGCCGATGGCCGACAACCTGGCGCCGGCCATCCGCTACGCGCGCGAGGGCCATCC
CGTCGCCGAGGTGATCGCCTACTACTGGGACCGCTCGGTGCCCAAGCTGTCGCAGTACCC
GGGCTTCAAGGAGCAGTTCACGATCAACGGCCACGCCCCGCGCAAGGGCGAGATGTGGAA
GAACCCGAACCTGGCCAGCACCCTGCAGCAGATTGCCGACGGCGGACGCGATGCCTTCTA
CAAGGGCGCCATTGCCCACACCATCGGCGACTACTTCAAGGCCAATGGTGGCTACCTGAG
CTACCAGGACATGGCCGACCACCATGGTGAGTGGGTCGAACCGGTCAGCAGCAACTACCG
TGGCTACGACGTGTGGGAGCTGCCGCCGAACAGCCAGGGCATCGCCGCCCTGCAGATCCT
CAACGTGCTGGAAGGCTACGATTTCTCGAAGATCCCGTTCGGTTCACCCGAGCACGTGCA
CCTGTTCGTCGAAGCGAAGAAGCTGGCCTTCGCCGACCGTGCGCGCTTCTATGCCGACAT
GGCCTTCCAGCCGGCGCCGGTGCAGAAGCTGATCTCCAAGGAATACGCCGCGCAGCGCCG
CGCACTGATCTCGATGGACAAGGCGCTGAAGGAAGTGCAGCCGGGCACGCCGAAGCAGCT
GGAAGAAGGCGACACGATCTACATGACCGTGGCCGACGCCGACGGCATGATGGTGTCGTT
GATCCAGTCCAACTACCGCGGCATGGGCAGCGGCATGGCGCCGCCGGGACTGGGCTTCAT
CCTGCAGGATCGTGGCGAGATGTTCGTGCTGCAGAAGAACCATCCCAACGGCTATGCACC
GGGCAAGCGGCCGTTCCAGACGATCATCCCGGCGTTCATCACCAAGGGCGGCAAGCCGTA
CGCCAGCTTCGGCGTGATGGGCGGCGCGATGCAGCCGCAGGGCCACGCGCAGATTGTGAT
GAACCTGGTGGATTTCGGCATGAACCTGCAGGAAGCCGGTGACGCACCGCGCATCCAGCA
CGAGGGCTCGACCGAACCGACCGGACAGGCCACGGCGATGACCGACGGTGGTGAAGTGAA
TCTGGAAACCGGCTTCCCGTACGAGACGGTGCGTGCGCTGATGCGCAAGGGGCATCGCAT
CGTGTTCGCCGATGGGCCTTATGGCGGGTACCAGGCGATCATGCGCGACCCCGAGAGCGG
GGTTTATTACGGAGCTTCGGAGAGTCGCAAGGACGGGCAGGCGGCGGGGTATTGAGGTTT
CCCTGCCACCGGGCGCAGCCCCCTCTGCGGTGATGGTTCAGCGATGCTTGGCTTGGCCGG
GCGGATGGATTGTCTGGGGGACGCCGTGAATACGTCCCTGTAGGCTCGGTCGCCGCATCC
ATGCGGCTCACGCCCCCAGCCAACCCACCCGCCCGGCCACGGACAGTTTCCGTGTCCGTC
ACCGCAGGAAAAGAAAAAGAAGAGCAAGAGCAAAGGCAACGGCAACAGCCGCGGGCTTTG
GGTTGGGGTCGGATCCGTTTTCCGCAGGAAAACGGATCCGACCCCTTCTTGTTTTCCGAT
ACACATCTTCCACGCAAAGCGTGGAAAACCAACCGTCACCGGAAATCTGTCGGGCGTGGG
GGGGGGGGGGGGGGGGGGGGGGCGGGGGGGGGGGGGGGGGGGGGCGCGCGCCCCCCCCGC
GGGGGGGGGGGGGGGGGGGGGGCCCCCCCCCC
>contig00017 len=79636 cov=33.4 corr=1 origname=NODE_17_length_79636_cov_33.358793_pilon sw=shovill-spades/1.0.4 date=20230425
GTCCGATTGCGGGAGACGCCGTAAACCCTTCCATGGGGGCTTGGCCGCGGCATCCATGCC
GCGGACACTCCCGCAACCGGACCCACCCCGCCTTCGACAGTTCCCTGCTGCTGTTGGTGG
ATGTCGACCTTGGTCGACACGGCGGCGCGCGGGGTCAGATCCGTTTTCCAAAGGAAAACG
GATCTGACCCCGGAAACAAAAAATCCCCGGTCGACCCGCATCGACCGGGGATCTGGATCG
CCACGTTGCCACGCCTTGGAGAGGCAGTTCCACCGTAACCCATCGCGGTGCCGGCGGTGA
TCGCCTGTGGCGATGACGACCAAGCGCGCAGCTATCAGGCGCCGGCCAGGGCCTGTTCCA
GGTCCGCGCGCAGGTCGCCAATGTGCTCGATGCCGATCGACAGCCGCACGGTGTCCTCGC
TGACACCGGCCTTGGCCAGCTCCGCTGCATCCAGCTGGCGATGCGTGGTCGAAGCCGGAT
GGGTGGCCAGTGACTTCGCATCCCCCAGGTTGACCAGGCGGGTGAACAGCTTCAGCGCAT
CGAGGAAGCGGGCGCCGGCCTCGCGCCCACCGGGCAGACCGAAGGTCAGTACGCCCGAGC
CGTGTCCACCCAGATAGCGCTGCGCGGCGGCATGCTCGGGGTCGTCGGCCAGTCCGGCGT
AGCGCACCCAGGCTACCCTGGCATGCGCCTTCAGGAACTGCGCAACGGCCAGCGCATTGG
CATTGATGCGTTCCATGCGCAGGGCCAGGGTCTCGATGCCCTGCAGGATCAGGAACGCGT
TGAACGGCGACAACGCAGCGCCCGTATTGCGCAGCGGCACCACCCGCGCGCGGCCGATGT
AGGCCGCTGGCCCCAGGGCTTCGGTATAGACCACGCCGTGGTAACTGGGGTCGGGCTGGT
TGAGCCGTGCGAAGCGTTGGGGCTGTGCGGTCCAGTCGAAGTGGCCGGAATCGATGATCG
CGCCGCCCAGGCTGTTGCCGTGTCCCCCGAGGTATTTGGTCAGCGAATGCACCACGATGT
CGGCGCCGTGCTCGAACGGGCGCAGCAGGAACGGCGTGGCCACGGTGTTGTCGACGATCA
GCGGCACCCCGGCGGCATGCGCGACCTCGGCGATGGCGGCGATGTCGGTGACATTGCCGC
GCGGGTTGCCGATGGATTCGACGAACACCGCCTTGGTGCGTTCGTCGATCAGCGCGGCGA
ACGCGGCCGGGTCGGCCGGGTCGGCGAAGCGCGCCTGGATGCCGTACTGCGGCAGCGTGT
GCGCCAGCAGGTTGAGGCTGCCACCGTAGAGCGCACTGGAGGCGACGATGTTGTCGCCGG
CCTCGGCGATGGTCTGGATGGCATAGGTGATCGCGGCCTGCCCCGAGGCCAGCGCCAGCG
CGCCGATGCCGCCTTCCAGCGCGGCCAGGCGCTGCTCCAGCACGTCGGTGGTGGGGTTCA
TGATGCGCGTGTAGATGTTGCCCGGAACCTTCAGGTCGAACAGGTCAGCGCCGTGCTGGG
TGTCATCGAAGGCATACGCCACGGTCTGGTAGATCGGCACCGCCACCGCGCGGGTGGTCG
GGTCGGGACGGTAACCGCCGTGCACGGCCAGGGTTTCCAGTTGCCACTGCGGGTCGCTCA
TTGCACCAGGCTCCATCCGGGAAACCGCCACCATAGGCCAGCCAGGGCCGCCTGCTGAAA
GCCGCTGGCGATGACGTCCGTACCCGCGGTTATCAGGTTGGCCGCGATTCAGGCAGTCGT
CATGGGGCGTTGCTAGGCTGCGCCGCCGGGCGCTCCTGCCTGGGAACGGAGGCCCCACGC
ATGCAGCCATCCCCCTGGACTCCCCCTGCCAGCAGTTCGCCCACGTCGGTCCTGCTGGTG
GAGGACGACCGTCGCCTGGCCGAACTGGTCAGCGACTATCTCCACGAACATGGCTTCGCC
GTGCAGCACGTGGCACGCGGCGACCTCGCCAGCGCCGCCTGCCGCCAGCATGCACCGGAA
CTGGTGGTGCTGGACCTGATGCTGCCCGGCCTGGGGGGCATCGATGTGTGCCGGCAGATC
CGCAGCTTCTCCGATGTGCCGATCCTGATGTTGACCGCCTGTGAGGACGACATCGAGCAG
GTGCTGGGCCTGGAATCGGGTGCCGATGACTATGTGCACAAGCCGATCGAGCCACGCCTG
CTGCTGGCCCGCCTGCGCGCCCTGCTGCGCCGCCGCCACGGCAGCAGCAATACCGGCACG
CCCAGCCGGCTGATGCATGGTGAGCTGCTGATCGATCGCATGCAGCGCGAGGTGCACCTG
CACGGCCAGCCGGTCGAGCTGGGCACCACGGAATTCGAGATCCTGTGGCTGCTGGCCAGC
CAGCCGGGGCAGATCCTGTCGCGCGACCAGATCCTGCAGGCGGTGCGCGGCATCGGCTTC
GACGGTCTGGACCGCAGCGTCGACGTCTGCATCGGCAAGCTGCGCCGCAAGCTCGGCGAC
GATGCGCGCGAACCGCGGCGGATCAAGACCGTGTGGGGGCGCGGCTACCAGTTCAATCCT
GCGGCCTGGTCGGAATGAAGCGGCTGTTCCTGTGGCTGTGGTTCATCACCGGCGCCTGCT
TCCTGGTGTCGGTGTTCTTTCTCAACCACATCCTGGATGGCATCTACACGCCCGTGCAGG
ATCGCGTGTTCGTGCAGCAGGTGCGCGGGCAGGTGTACGCCCTGCGCAGTGGCCTGGCCG
GCCTGGACGCCGTCCAGCAGCGTGAGCGCCTGCAACAGTGGCAGCCACACTACGGCATCG
CCCTGACCCTGCTCGACAAACCTCCCGCGCTCGACGCGCAGGAACAGGAGGCCGTGAAGG
CCGATGGCTTCGTCGTGCGCGATCAGTACCAGCAGGTGCTGCTGCCCATCGACGGCATCG
GCGGCCGCTGGCTGCACCTGCGCCTGCCCGGCGCGGTGCAGATGACGACGTACATGACCA
TCGCCGCCTACCTCAGCATCCTGCTGCTGGTGGGCGCCAGCCTGTATGCCTGGGTGCGCC
TGCTCTGGCGCGACCTGGAAGCACTGCGCCGGCACGCCGACCGCATCGGTTCCGGCGACC
TGCAGGCACGTGCGCAGGTTTCGCCCCGCTCGCAGATCCGGGTCATCGTCGAACACTCCA
ACCGCATGGCGGCACGCGTGGCCGAACTGGTGCAGCGCCAGCGCGACCTGACCCATGCCA
TTTCGCACGAACTGCGCACGCCCATCGCGCGCGTGGCCTTCGGCCTGGACCTGATGCAGG
ACAGCGATGACCGCGAACGCCGCGCACGGCTGGCGCAGGGCCTGCACGGCGACCTGGCCG
AGCTCAACCGGCTGGTCAGCGAACTGCTGGCCTACGAACGGCTGGAGCATCCCAGCGAGG
GCGAACCGATGCAGCGCATCGAAGCCAACGACTGGCTCCAGGCCTGCCTGGCCGATGCCC
GCCGCGATGCCGAACGTGCCGGCATTGTCCTGCGCGTGCAGCCCAGCGCGTTGCCGCGAG
TGGATGCCGAGCCACGCCTGTTGCAGCTGGCGCTGAGCAACCTGGTCGGCAATGCGCTGC
GCCACGCGCGTTCGCAGGTGGAGGTCTCGCTGGTCGGTATCAGCGGCCGCGCCTGCCTGC
GCGTGGACGATGACGGCCCGGGCATCGCCGAAGCCGATCGGGAGAAGGTGATGCGCCCGT
TCACCCGCCTGGACGACAGCCGCAGCCGCGATACCGGCGGCTTCGGCCTGGGCCTGGCCA
TTGTCGGCCGCATTGCAGCCCGCCACGGCGGCGAGCTGCGCATCAGTCGCGCCACGCTGG
GCGGCGCGCGCCTGGAAATGCACTGGCCGCTGGCTGCCAGCTGAACGCCCAAGGGCGCCA
TTACAGTTGATTACAACTCCCGCACAACTGCGGACGGATCGGTCGCCGGCATATCGCCAC
GCTGGCAACCCTGCAGCACTCGCCGGATGCGCGCGCTGCTTTCCTCCCATTGCCGAGAGT
TTCCATGTCCCAGCTTCGCCGTTCCCCCGCCCTGCTCTGCCTGGCCGTGTTGCCGCTGTT
CGCCGCCCCGATCGCCCACGCCAAGGATGACCACTGGACCTTCGAGCTCGCCGCCGGTGG
CGGCGTGGCACCGCGTTACAGCGGCAGCGAGGAGTATCGTGCGACGCCGTCGCTGTCCTT
TGATGTCACCTCGCCGGGGGGATGGTTTCTGGGCACCAGTGGCATCGGCTGGGGCACCTC
CCTCGGCGAGCACACGCGCGTGCGTGCCTATGTCGGCGCCAGCGGCATCCGCAAGGACAA
GGACTCGCTGCTGGGCGGTTCGGACTTCCTGCGCGGCATGGGTGATATCGATACCCGTCC
CCTGGTCGGCGTCTCGGCTGGTTATACGCTGGGCGAAGCCGTGCTGAGCGGCTCCTGGCA
GTTCACCCGCAAGGACGAGGACAAGGCCGAGAACGGCCTGGCCACCCAGCAGATCCATCT
GAACCTGAGCATGCCGCTGTTCGACCTGGCCGGTGGCGTGGTCAGCGGCAGTGTTTCCAC
CGACTACGGCAACCGCGGCTACATGCAGACCTGGTACGGCGTCAGCCCGGAACAGGCCAA
ACGCACGGGCTTCGCCGAGCACAGGCCGAAGGCCGGCCTGGTCAGTGCCGGTGTCGGCCT
GAAGTGGAGCCACCGCGTGGGCCGCAACGGCAACTGGTACATCTCGGCCGAAGGCACGCG
CCTGCTCGGCGATGCGGCCAACAGCCCGATCGTGCAGAAGGCAAACCAGTTCGGGCTGAT
GAGCGGTTACACCCACCGCTTCTGATGCATGAAGGGCGCCGCAGGGCGCCCTTTCCCTCT
GCGGTCAGCGGCAGGCCGGTGCGTCGCCGTTGCCGCACAACCCGACCTCGCGCAGCCAGC
CGATCCACTGCACGACGTCCTCCTTCTCCGGCTCGGAGCGGAACGACTTCTGCACGGTGT
GGAAGCCCTGCCTGCCCTGCACGCCCTTGATCCAGGTGAACTCCGGCTTGCCTGTCCCCG
GATTCCGCGGGCAGCTGAGCATCAGCAGGGCGAATGGCCGTCCCCCTTCTTCACCTTCGC
GGATCCAGTGGCTCTGCGCCGCCGGACAGGCGATGCGCCACCCCGCCTCGATGATGCCGA
GGAACTCACGCGGACTCACATGGCCACTGTTCGGCGCATCGTTGACGGTGACCATGTCGG
TCCAGTCGTGCACGGTCTGGCCCTGTGGCACGTACTCGGTGATGCGGTTGCCTTGCGCGT
CGGTGCTCTGGTGGGCCTGCTGGTAGCCCTTCATCGGCGGCAGCTGGACCTGTTCGGCGG
CCGCGGCGTGTCCACAAACAGCAGCCAACGCCAGCGTCATGCAGAGTGAAGCCCTGCGGG
CAACGTCCATGCGGTTCTCCTCATCCTTGCGAAAGTGAAACAGGACCATCGTGCGCTGCC
AAGGCTCGGATGGCGCCCCAGCCATGGCCGGGGCGCCACCGGTTCAAGCCTTGGCGAACA
CCAGGCGACCACCGTCGTTGCCGACTTCGATGGTATCGCCGTTGACGAAGGCGCCGGACA
GGATCTGCTGCGCCAGCGGGTTTTCCAGCTGCGACTGGATCGCACGCTTCAACGGGCGCG
CGCCGTACACCGGATCGAAGCCGACGTTGCCGAGCAGGTCGAACGCCGCATCGGAGACCG
CCAGCTTCAACCCGCGCTCGGCCAGCCGCTTCTCAAGCCCGCGCATCTGGATGCGCGCGA
TCTGCTTGATCTGCTGCTTGTCCAGCGGGTGGAACACCACGATGTCGTCCAGGCGGTTGA
TGAACTCCGGACGGAAGTGCGCCTGCACCACGCCCATCACCGCTGCCTTCATCTGCGTGT
AGGCCTCCGGGCTGTCGTCGGCGCTCATGTCCTGGATCTGGTGCGAGCCCAGGTTCGAGG
TCATCACGATGACGGTATTGCGGAAGTCCACGGTGCGGCCCTGGCCATCGGTCAGGCGGC
CATCGTCCAGCACCTGCAGCAGGATGTTGAACACATCCGGATGCGCCTTCTCCACTTCGT
CCAGCAGGATCAGCGAATACGGGCGACGGCGCACCGCCTCGGTCAGGTAGCCGCCTTCCT
CGTAGCCCACGTAACCCGGGGGGGCGCCGATCAGGCGGGCGACGCTGTGCTTCTCCATGA
ATTCGCTCATGTCGATGCGGATCATCGCGTCGGCGCTGTCGAACAGGAATTCGGCCAGCG
ACTTGCACAGCTCGGTCTTGCCGACGCCGGTCGGGCCGAGGAACAGGAACGAGCCGGCCG
GACGGTTCGGATCGGACAGGCCTGCACGCGAACGGCGCACGGCATCGGAGACGACCTTGA
TCGCTTCCTCCTGGCCGACCACACGGTTGTGCAGCACTTCTTCCATGCGCAGCAGCTTGT
CGCGCTCGCCTTCGAGCATCTTGTTGACCGGAATGCCGGTCCAGCGCGACACGACCTCGG
CGATCTCCTCGTCGGTGACCCGGTCCTGCACCAGCTTGAAGTCCTTGTGCTCGGCTTCCT
GGGCCGCGGCCAGCTGCTTTTCCAGCTGCGGCAACAGGCCGTACTGGATCTCGCTCATCT
TGGCGAAATCCTGGCGGCGCTGCGCGGCTTCCAGTTCCAGCTTGGCCTGCTCGACCTGCT
CCTTGATCTTGGTGGCGCCCTGCAGCGCAGCCTTCTCCGACTTCCAGATTTCATTGAGGT
CGGAGAACTCGCGCTCCAGCCCGTCGATGTCGTTCTCCAGGTCGGCCAGCCGCTGCCGCG
AGGCTTCGTCCTTTTCCTTCTTCAGCATCTCGCGCTGGATCTTCAGCTGGATCACCCGGC
GTTCCAGGCGATCCAGCTCCTCCGGCTTGGAGTCGATCTCCATGCGCAGGCGCGAGGCCG
CCTCGTCCATCAGGTCGATGGCCTTGTCCGGCAGCTGGCGATCGGTGATGTAGCGGTTGG
ACAGCGTGGCGGCGGCCACGATGGCCGGGTCGGTGATCTCCACCCCGTGGTGCACGGCGT
ACTTTTCCTTCAGCCCGCGCAGGATCGCGATGGTGTCCTCCACCGACGGCTCACCGACGA
ACACTTTCTGGAAGCGGCGCTCCAGCGCAGCGTCCTTCTCGATGTACTTGCGGTATTCGT
CCAGCGTGGTCGCACCGATGCAGTGCAGCTCGCCGCGTGCCAGCGCCGGCTTCAGCATGT
TGCCGGCATCCATCGCGCCGTCGGCCTTGCCCGCGCCGACCATGGTGTGCAGTTCATCGA
TGAACAGGATGATCTGGCCTTCGTTCTTGGCCAGGTCGTTGAGTACACCCTTCAGTCGCT
CCTCGAATTCGCCGCGGAACTTGGCCCCGGCGATCAGCGCGCCCATGTCCAGCGACAGCA
CGCGCTTGCCGCGCAGGCCCTCGGGTACTTCGTCGTTGATGATGCGCTGGGCCAGCCCTT
CCACGATCGCGGTCTTGCCCACGCCGGGTTCGCCGATCAGCACCGGGTTGTTCTTGGTCC
GGCGCTGCAGCACCTGGATGGTGCGGCGGATTTCCTCGTCACGGCCGATCACCGGGTCGA
GCTTGCCGCTCTCGGCCCGCGCGGTCAGGTCGATGGTGTACTTCTCCAGCGCCTGCCGCT
GCTCCTCGGCATTCTCCGACTGCACGTTCTCGCCGCCACGCAGCTTGTCGATCGCCGCCT
GCAGGCGCGTCTTGTCGGCACCAGCGGCGCGCAGCGCCATGCCCAGCGTGCCGCCATCGT
CCAGCGCCGCCAGCACGAACCACTCGCTCGCAATGAAGGCGTCCCCGTGCTGCTGCGCCA
GCTTGTCGGTCTGGTTCAGCAGGCGCCCCAGATCGTTGCCCATCGAGACGTTGCCGGCCT
GGCCGGATACCTTGGGCAGTGCGTCCAGCGCCTCGGTCAGGCGCTCGCGCAGCACCGGCA
CGTTCACCCCGGCCTGGGCCAGCAGCGGGCGCGTGCTGCCACCCTGCTGGTCCAGCAGCG
CGCTGAACAGGTGAACCGATTCGATGATGCTGTTGTCGCGGCCCACGGCCAACGACTGTG
CGTCTGCCAGCGCCTGCTGGAAACGCGAGGTGAGCTTGTCCATCCGCATTGCGAATCCTC
ATCGGTCTTCAGGGCCGGCCTGGGCCGGCAATGCTGGAAAGATGCGGTTGCCCCACCCGG
TTTCAAGGGTGGCTGCGACTGCACCCCGGGGCCAGTCAGCCTGCGGCCAGCATGCCGGAG
CGCGTGTGGTCGGCGCGTTGATCCCGATCAGTTCCGCACGGTGGACGGGCTCAGCGGGTG
ATCGTGCTGCGGATCGCCCGCAGCTGCTGCTTGATCGCCCGCGCCTGTGCAGGATCCATG
CGTAGCAGGGCCTTCTGCCCGATCGAGCGTGACTGCAGGGTGGGATCGACGAAGCGATAG
CGGCCGCGTTCATCGCGCTGCACCAGCGGCGACTGGGCCAGTTCCGGGGTGTCCAGCAGG
TGGTCGATCACCATGACCAGGCGGTCGTTGAAATAACCCTCGGGCCGGCCAAGGTCGGCA
TAGGCCTGCTGGATCAGCGGATAGAAGCGCTTGTAAGCGGTAGCCGTTGCCGTCGGGTCC
AGCGCAGTGAACGCCTGTACGTAAGGCGCATAGCGTGCCGCATTGCTGGCGGCGATGCGT
TCGCCGCCTTCGCCCGTATCGACCTGCAGGTTGCCCGGCAGCGGCCGCGCGGCCAGCGCG
GTCGGCGGCACGCTGGGCTTGTCCAGGTTGTCGACCTGGGTGACCAGGCGCTGGATCAGG
TGATCACGCAGCAGCAGGGTCAGCGGCCCCTCGCCTTGGAACAGCTGGCTCAGTGCGCCC
CAGGCCGCGGCGTCGCTGTCAGCCAGTTTCGGCAGCGCCGGGTCGGCGGCGGCCTCGGTA
TCCAGCGGATGCCTGATCGATGGTGGTGCTGGCGCGGGCTCTGCGGCCGCCTGCGATTGT
GCCGGTGCACTGGTACTGGCAGGGTTTGATTGCACCGGCACCGGGACACCGTCGGCCAGG
CTCTTCAGCTGATCGCGGAACAACCAGCCGCCCGCGCCACCGATCACCACCACACCCAAC
ACCCAGGGCCAGACCGCCTTTCCACTCTGCATGATGCAGCACCTCGTTTCACACGCAATG
GAGAAGGTGTGACCCCATCGATTGCAGCCGGTTCCCCGCCTGTTCCGCTGCCGTTCGGGT
TCAGGCACGCGTCGTCCACGCTCACGTCTGCTTTGCGCCACCCGCGCGAGGCTAGGAGTC
CTGTCCCGTGGAGACTCTGCCATGCAGTACGCGCTGTACTACTGGACCGGCATCCAGGGC
CGTGGCGAGTTCGTGCGCCTGGCGCTGGAAGATGCCGGCGCCGACTACATCGACATGGCG
CGGGTGCACGGCGATGCGGTGATGCAGCCGTTTCTGGAGGGTCGCAACGAAGGGGCACAG
CCCTTTGCGCCGCCGTTCCTGAAGGCCGGCCGCCAGGTCATCGCGCAGGTCGCGGCGATC
CTGGATTTCCTCGGCCCGACGCTGGACCTGGTGCCGCAGGCCGCATCGCGGCGGATGCAG
GCGCTGCAACTGCAGTTGACCATCGCCGACCTGGTAGCCGAGGTGCACGACACCCACCAT
CCGATCGCCGCATCGAAGTACTACGAACAGCAGAAGACCGAGGCCAGGGCACGAGCCGCG
TCACTGCGCAGCGAGCGCCTGCCCAAGTTCCTCGGCTATTTCGAGCAGGTGATGGCCGCC
AACGGTGGCCGCCATGCACTGCGCGAGCACTCCTATGTGGATCTGTCACTGTTCCAGCTG
CTGAGCGGGCTGGACTACATGTTTCCGCGCCGCATGCAGGCGCTCGGCCCCACCCTGCCC
CGGCTGCGCGCGCTGCAGGAACGAGTGGCGAAACGACCCAACATCGCCGCCTATCTGGCG
TCTGAGCGGCGGTTGCCGTTCAACACCAACGGCATCTTCCGCCATTACCCGGAACTGGAC
GCCGAACGGTAGTGCCGGCCGCTGACCGGCAGAGCGCGCTGTGATCATTCGCCACCTGCA
ACACGCCCCTGTAGAGCCGAGCCATGCTCGGCTCAGAGCAGCCGAGCGCAGGCTCGGCTC
TACAGAGCACCAGAAGTGGAAGGAGCGGTAACGCCGGGCCATGCCCGGCGTCACCGGTCA
ATGATCGGTGCGATCACCCAGCGGTTGCACCGGCTGCTTCTGCAGCGAAAGCAGGCCCAG
CAGCACCGCCAGGGCCACGTAGGCGCCGGCAAACTGCAAACTGATGATGCGCGCCAATCC
TTCCAGGTCCCACGGCAGGTAGATGCCACCGCGCGGGTCCACCGAGTGGATCAGGCCGAA
CAGGGTCAGCCCGGCGGCCACCAGCAGGACGCCACAGGCACGGCGCAGGCGGCCATCGAC
CATCGCCGCCACGGCCGAGATCCACAGCATCGAGGTGATGATGAAGCCATTGCCCAGGGT
GAAGATCACCGCCAGCTCGGGCAGGCCGTGGCCGTCGAGCTTGGTCAGCAGCTGCGGCAG
CTGGTCCGGTGCGATCCAGCCCGGCGCCTTGATCGCCAGCAGGTAAGCCACCGACGGCAG
GAAACCGAACACCATCGCGCCGGTATGGTGGCGCGGCGTGGCCTGGAAGGCCTGGGTGGT
GATGTCGATGGCCACGTACACGATGATCGGTGCCAGCACCGCCAGCGGCAGCCACTGCAC
CAGCCCGGAGATGATGCCGAGCATGCCGCCGATGCCGACGAACAGGCCGGTCAGCAGCGT
GTAGCCGCTGCGCGCGCCCATGTGCTTGTAGGCAGGCTGGCCGATGTAGGGCGTGGTCTG
CGCGACACCGCCACAGACACCCGCCACCAGCGTGGCCACCGCTTCCACCAGCAGGATGTC
GCGGGTGCGGTAGTCATCGCCAGCCGCGCGTGCGCTCTCAGACACATTGATGCCGCCGAC
CACCATCAGCAGGCCGAACGGCAGCAGCAGCGGCAGGTAGGTCATCGCCGTGGGCAGGCC
CTCAAGGAAGCCCAGCGTCGGCAGCGGCAGCACCACCTGCGGCGGCACCCATTCCGGCAC
ATGGAAGCCGGGCGCGCCCAGCCCGGCCAGTCCAAGGCCGTAATACAGCACGGTGCCGAA
CACGAAGGCCAGCAGCACGCCCGGGCCACGCACCGGCAGCTTGCCCTTGGCGATCAGCAC
ATACAGCAGCAGGCCCAGCGTGGTGAAGCCGACCAGCGGCGAGCGCAGCGTTTCCAGCAG
CGGCAGCAGGCCCATCAGCACCAGCGCGATGCCGGCGATGGAACCCAGCAGCGCAGCTCG
CGGCAGTGCGCGGGTGACCGCTTCACCGAAGAACGACAGCACGAACTTGAGCACGCCCAT
GATGACCAGCGCGGCCATGCCCAGCTGCCAAGTGGCGATGCCCGCAGCGTGCGGGTCCAT
GCCCTGCTGCTTGAACGCGAGGAAGGCCGGGCCGAGCACCAGCAGGGCCATGCCGATGCT
GGTGGGGGCATCCAGGCCGAGCGGCATGGCGGTGACATCGTCGCGGCCGGTACGTGCCGC
CAGCCGGCGCGCCATCAGGGTGTACAGCAGGTTGCCGACCAGCACGCCAAAGGCGGTGCC
GGGGAACATTCGGCCGAACACCACGTCGGCGGGGAACTGGAAGATCCCGACCAGGGCCAT
GGCGATGAAGCCGAGGATGGAGAGGTTGTCGACGACCAGGCCGAAGAAGCCGTTGAAGTC
GCCGGCGACGAACCAGCGACGCGGTACGGCGGAAGCGGGAGCGGACATGGAAGGGGCGGT
GGGGGTGGGGAGCGCCGATGGTAGGCCCAGCGAGGCCGGCGCGCCAATTCCGTCGTGGAA
TGATGGGTTCCAGCCAACGGCGGGGCCCCTCGTGGCTGGTCGCGGGTAGAGTCGACTGTT
AGTCGACTGGCATTGCGAGTTCGGCCGGTCGGGGGGGCTGCGCAGGACACGCCGTAAATC
CCCAGACCGGCCCAGCCGCTGGCGGCTGTGCGTTCGGGCCTTGCGAAGCAGTGCTTCGCA
AGCAAAGCGCCCTCACCCACGGGGGCTCGATGGCGCCATCCATGGCGCCAACGGTCCTGC
GCAGCCCACCCGACCGACCCCTGACAGTTTCCTGCGCGCGGCAGCCACGGAAGAAGATCA
AAAGATCCAAAGCCAAGGCAGGCTCTCGCTGCAGTGCCGAGCCCATGCTCGCCCGCTGTA
CGCGAAGGCTCTGAGCCGAGCATGGCTCGGCTCTACAGAAGATTATTTCGATCATTCGTT
CGTTCATCCACGCATGGCGTGGATCTACCGTGTCGACCAAGGTCGACACCTACCACACGG
ATGGCCGCCGTTGCTTCTGAGTGGCCGGCCAGCGGCCGGCACTACCGCGGGTGCAGGGCG
CAGCCCTGCATCGACCAACCCTCTACTTCTTCAGGAAGTTGTCCACCAGCAGATGCTTCA
CGTCGTCGAAGCGGCCGTTCAACACTGCCTTGGCCGCGTACAACGCCGTACCGGCCACCT
GCTTGGCCTCGATCTGCGGCGGCATCACCAGCTCCGCGCGGCTGGTATGCACGTCCAGCA
GCGCCGGGCCGCGCTGGGACAGCAAATCCAGCACCGCCTCTTCCAGATCCTCGCTGCGGG
TCACCGTGCGGCCGTGGAAGCCGATGACCTCGGCCAGGCGGCCGAAGTCCGGGTTCTTCA
GGTCGGTGTAGTTGTCCAGCAGGCCCTCCACCTTCTGCTCCAGCTCGACGAAGTTCAGCG
AACCATTGTTGAACACCACCACCTTGATCGGCAGGTTCTCCTGCACTGCCGTGAGCAGGT
CACCCAGCAGCATCGCCAGGCCACCATCACCGGACAGCGAGATCACCTGCCGGCCGGGGA
AGGCCTTCTGCAGGCCCAGCGCCTGCGGCATCGCGTTGGCCATCGTGCCGTGCAGCAGGC
TGGTCAGCGTGCGGCGGCGGCCGTTGACGCGGATATGGCGCAGCACCCACACCATCGGCG
AACCCCCGTCGGCGGTGAACAGCGCATCGTCGCTGGCATGCCTCGACAGCAATGCCGTCA
GATGCTGCGGGTGGATCAATTCACCCTCGCCCGGCTGTTCTTCCTGTTCGCGCTTCTTCA
GCGCCTTGTCGCGACGCCCGATGCACTCGTCCAGGAAACTGCTGTCCTCGCGCGGCGGCA
GCATCGGCAGCAGCGCGTCCAGCGTCGGTGCGATGTCACCGACCACGCCAAGGCTCACCG
GGTGGCGGCGGCCGAGGTGACTGCCATCGCGGTCGACCTGGATGATCGTGGCCTTGTCCG
GGTAGAACTGGCCCCAGGCGAAATCGGCGCCGAGCAGCAGCAGCGTGTCGCACTCCATCA
GCGTGTGGAAGCCGGATTCGATGCCGAAGATGCCGGTCATGCCCATGTTGTACGGGTTGT
CCGGCTCGACGAAATCCTTGGCGCGCGAGGTATGCGCGATGGGCGCCTGCAGGCGCCGGG
CCAGCTCCAGCAGCTGCGCGTGCGCGCCTTGGCAACCGGCACCGGCATAGATGCCGATGC
GCTTGCCCTGCCCCAGCAGTTCGGTGATGCGCTGCAGCTCGGCATCGGACGGGCGCAGCA
CCGGCTGGGTGTAGTGCACCGAGAACGGCACATCGTGCTTCACCTCGGCCTGGCTGATGT
CGGCCGGCAGGATCACCACCGCCACGCCACGGCGGCTGATCGCGGCCTGGCAGGCCAGGG
CCACGACGCGCCGCGCCTGCTCCGGGCTGTGCACCTGCTCGCAGAACACCGAACAACTGG
CATACACCGCCTTGAAGTCCACTTCCTGCGGAAATTCCATGCCCAGCTCACTGGTCACCA
CCTGGCTGGCGATCAGTACCATCGGTGCACGGTTGCGATTGCTCTCGAAGACGCCGTTGA
TGAAGTGCAGGCCACCGGGACCACAAGAACCCGCACAGGCGGTCAACTCGCCGCTCACCA
GCGAATCGGCGCCGGCAGCGAAGGCGGCCACTTCTTCGTGGCGTACATGTACCCAGTCGA
TTTCACTGCGGTGCAGGGCATCGGTGACGTGATTCAAGGTATCGCCAACGATGCCGTAAC
AGCGGCGGACGCCCGCCTGCTGCAGGGTATCGACAACGATCTCGGCAACGCGCTTGCTCA
TCGGATACATCCTCGAGGGGAGAGCATCCGAGGCTAGACCCGAAGAAGTGATGCCTCCGT
GGGCAAGGCGCACATCACCTCGATAGGCAAACTACCGGCGGAGATCGAGTCAATCGTTGA
CGTTGATCCAGCCCTCCACCGCGCCCTGCTTCGGGTTGCGGTAGCGCAGCTTCACCCAGC
CATCCTGTTCATCCAGCATCTCCACGCGGTCTCCCTGCACCAGGTAACGCCTGGTGCTGG
ATGCGCCGGGTCGATCGAACAGGAACAGCCGCGCGGGTACCACGGTGGCCTGCTGGCCAC
GCAACGGTCCATCCGGCGGTGCACCCAGGCCATCGGCGATGGCACTTTCCAGCACCCGGC
CGGCGGCATCATAGGTGCGCCAGACGGCAAGCGGGCCCTGCTCGCCGGTCTGTTCCCACT
GCAGCGCGGCGTTCAACGTATCGCCCAGCATCAGCACGCTCTCGGCGCGGTACAGATAGA
GCTTCGCGCCTGCAAACCGGTACTGGTCGGTGTACCACATCGGGCCGCTGCGGCAGCTGC
TGGTCAGCGTGCGGCTCGGACGGTCGACCGTCAGCCCCATCAGGTCACCGCAACTGTCCT
TGCCGTGGGTGTCGGCCTGCAGCGCGCGGAACCCGGCACTGGCCGGATCGAAGCGGTACA
CCGTCACCGCTTCGTTGACCATGCCCACCGAGGCGCGCGCGACCAGTTCCGGGTAGCCAT
CGAAATCGACATCCTCGAGCGACCATCGCGAATTGCCGTCGGCATCGGCCGCGCCCTCAA
GCGTCTGGCGCTTGCCTGACGGTAACAGCTGCACCGCGATGCTGCCGTCCTGCTGGGGAT
CGGCGTGCGCCTGCACGTGCTCGGCCACTTGGAAGCGCAGCGTTTCGCCGTCGTCCCCAC
CCGCCTGCGCCGTCGGTGCCAGTACGCCTGCCAATGCCAGGCCCAGCAGGCATTCCCTGT
AGTTCATCATTGCTCCCTGCAGCACCGCGGCGGCACCTTCAACTCAGAACGATACCTCGA
CCGGCTGCCGCGACCACAGCACCGATTGATGTTTGGTCTGCTGCTTCCACGCCAGGCGGA
TGGCTTCGATATCGGCACGGCGCTGCGGGGTGTCCTCGTGCAGCACCACCAGCACCTTGG
TGCGCAGACGGTTGGGCGAGGCATCACCGCGGAACAGCCACTGGCCGTAGGCATCGAACA
CGGTCAGGCCATCCGGAAAGCGCGGGGTCACTTCCTTGTCCAGGAAGGTGCGCCACTGCG
CCTCGCTGATGGTGTCGGCCTGCGGGCGGTTGCCGGCGCCCTGCTCTTCGCCTACGCCGA
AGTACAGCTCGCTGCGCACCCAGCCGTGGCCGGCGGACGGACGCGCGGCATCGCCCTTCA
GTTCGGCGGTGGTGGCCGTGGCATAGGCGCTGGGCGCCTGCGAAGAGAGGCTGGCGCAGC
CACTGGTGGCCAGCAGCACGGCGAAGACGAGGCCAAAGTGTTTCATCGGTACAGCTCCGG
GGAAGGGGGACAGGGCAAGCCGGCAGCGTACAGCGCCACTGGCCCGGCGTGCTGATGCCA
ACCGGGCATCAGCTCATGCCGGACCGGCAGGGACTTGCATCGGCACCGGCCATCACGCGA
AGATAATATATCGCTTCATCCGGATGGATGTAAGTGAAACTATCTCCCCCTTCCCCGTCG
TCGTTGTTGCTGGAGCCCCCATGTCCGCCCGCCTGCCCGCGTCGCCGCTCGGCCTCGCCA
TCGCCCTCGTGCTTTCCTCCGCTGCCGTCCCGGTCCTGGCCCAGGACGCCACCAACCTGG
ACACCGTGATCGTCACCGGCACCCGCGCCGCCGATCGCACCGTGCTCGAATCCACCTCGC
CGGTGGATGTGCTCACCGCCGAGGACATCCGCAAGGCCGGCGTGGTCAACGGTGAACTGG
GCAGCGCGCTGCAGGCGCTGCTGCCGTCGTTCAACTTCCCGCGCCAATCCAACTCCGGTG
GCGCCGACCACGTGCGCGCCGCACAGTTGCGTGGCCTGTCCCCCGACCAGGTGCTGGTGC
TGGTCAACGGCAAGCGCCGCCACCACACCGCGCTGGTCAACACCGACAGCAAGATCGGCA
AGGGCACCACCCCGGTCGATTTCAATGCGATCCCGGTCAGCGCGATCAAGCGCATTGAAG
TGCTGCGCGACGGTGCCGGTGCGCTTTACGGCTCGGACGCCGTGGCCGGCGTGATCAACG
TGATCCTCGACAACGGCGGCGACGGTGGCGAGATCGAGGCCAGCTACGGTGCCAACCACA
CCGACCTCAAGCCGATCGGCCGCACCCTCACCGACGGCCAGACCGGCAACGTCAGCGCCA
AGGTCGGTACTTCGCTGGGCGAGGACGGCGGCTTCCTGCGCGTCGGCCTGGAATACAAGC
ACCGCAACGGCACCAACCGCGCCGGCTTCGACCAGATTCCGCCGTGGGACCAGACGCCGG
ACAACCTGGCGCTGCAGGGCAAGCGCAACTATGTGCTGGGCGATGGCAAGAGCAAGGACA
TCAACCTGTGGCTGAACACCGAGATTCCGGTGGGCCAGACCTCGACGTTCTACGCGTTCG
GCACCTTCAACCAGCGCGATACCGAAGGCGCCAACTACTTCCGCTATCCCGATGGCGATG
CCAACTGGAAGCAGGTCTATCCGAACGGCTACCGACCGATCTCCGAAGGCGAGAACCGCG
ACGTACAGGCCGTGGCCGGCGTGCGCGGCCAGTGGGGCGAATGGAGCTACGACAGCAGCC
TGGATTACGGCCAGAACGACTTCACCTACCGCCTGCGTGATTCGCTCAACGCATCGCTGG
GCCCGACCAGCCCGACCCGCTTCAAGACCGCCGACTACGAGTACGCGCAGACCGTGGGCA
ACCTCGATCTGAGCCGCGTGTTCACCCAGAGCGACAGCATCAGCCACACGCTGGGCCTGG
GCGTGGAAGCGCGCCATGAGCGCTACCAGACCCGCCCCGGCGACCCGGCCAGCTATGCGG
CGGGCCCGTACACCGACCGCCCGACCGGCTCGCAGGCCGGTGGCGGCCTGACCCCACAGG
ACGCCGCCACCCTGTCGCGCGACGTGGCCAGCGCCTATGCCAGCCTGTCCAGCCAGTTCG
GCGAGAAGTTCTCCACCGACCTGGCCGCGCGCTACGAGCACAACGACGACTTTGGCGGCG
AACTGACCGGCAAGCTCGGCCTGCGCTACGAATTCACCCCGGCGTTCGCACTGCGCGGTG
CCATCTCCAACAATTTCCGCGCTCCGTCGCTGGCGCAGATCGGCTACGAATCCACCTCCA
CCGGCTACAACGCCGGCGGCCAGCTGGTGCAGGGCCGGCTGCTGTCGGTCAACAATCCGA
TCGCGCGTGGCCTGGGTGCGCAGAACCTGAAGCCGGAGAAGTCGATCAACACCTCGCTGG
GCTTCACCAGCCGCATCGGCGAGCATTTCGACCTGTCGCTGGACTTCTTCCAGATCGATA
TCGACGACCGCATCGCGCTGTCGGAGAGCATCACCGGCGATGCGCTGACCGATTACGTGG
CCGCCAGCTACGGCGTCAGTGGCCTGCAGAGCGCCAGCTTCTTCGTCAATGCCGCCGATA
CCCGCACCCGTGGCGCCGAGCTGGTAAGCAACTGGCGGCAGTCGCTGGGCGATGGCCAGC
TGCTGCTGACCGGCACCTACGCCTACACCAAGACCACGCTGAAGAATGTGCTGGCCACGC
CGGCGCAGCTGCGCGCGCTGAACCCGGACTACGTACTGTTCGGCATCGAGGAGACCAACA
CCCTGACCGATGCCACCCCGCGCACGCGTGGCAGCTTCTCGGCCGCCTGGAGCAACGACC
ACTGGTCGCTGAGCACCCGCGTGAACCGTTACGGCAGCGCCACCCGGGTGTTCAACTTCG
GTGATGGCTACATCCCGCGCCAGACCTACCAGGCCGAATGGCAGCTGGATGCCGAAGTCG
AGTACCGCATTACCCCGCAATGGAGCGTGGCCATCGGCGGCCAGAACCTGACCGACAACT
ACCCGGATCGATCCAACAGCGATATCCACTACTTCGGCAACCTGCCGTACGACGTGCTGT
CGCCGATCGGCAGCAACGGCGCGTACTACTACGGCCGCGTCCGCTATACGTTCTGATCGC
ATTGGGTGGGTGCGGACCGTTGGTCCGCGCTGTTTGGGCTGGATGCAGGCTGACCTGCCG
TGCCGACCAACGGTCGGCACCCACCGAAGCTGATCCGCAGCCTGCCCTCGACCCCACGTA
CACGCCCAGGCTGGCAGGCTGGTCGTCATGGCTGAACCGCTCCCCCTGCGTCCGCCACCG
CCATTGCTGGACGACGCCTGTGCGTTGTTCCTCGATGTCGATGGCACCCTCATCGAATTC
GCTGCACGACCGGATGCCGTGCAGCTCCTGCCGGATGTGCGCGAAGCCATCGGCCGCATC
AGTGACCGCCTGGAAGGCGCCGTGGCACTGGTCAGTGGCCGACCGCTTGAACAGCTGGAC
CAGCTGTTCGCTCCCCTCCAGCTGCCTGCCGCCGGCCTGCATGGGCACGAACTGCGCGGC
GAGGATGGTCGTGTGCTGCGCGACGAACACGACGACGACACCGCCGAGTGGCTGCACGCG
CTGCACCAGCAGGCGATGCGCTTTGCCCACGGCCATCCCGGCGTGCTGGTGGAAGACAAG
GGCGTCGGCCTGGCCCTGCATTGGCGCGGTGCGCCGCACGCGGCAAGTGATGTGCGCGCC
TTCGCCGATCGCCACGTGCGGGGCCGCGCCAGCTACCGCCTGCAACCCGGCGACCATGTG
GTCGAGTTCGTGCCCGTCGGCACCGACAAGGGCCGTGCCGTGCGCCGGATGATGCAGTAC
CTGCCCTTCCGCGGCCGCCTGCCGGTGTTTCTCGGTGACGACCTCACCGATGAATTCGGC
TTCGATGCCGCCAACAGCCAGCATGGCTGGAGCGTGCTGGTGGGTGAACGTGAACCCAGC
GCGGCGGTGTTCGCGCTGCCCGACATACGCAGCGTGCACGCCTGGCTGCGTGAGAATGCC
TATTGACCCGGCCAACCCCCACGGCCGCAACCGAGATGTACCGCGTGATGACCCAACCCG
ATCTTGATCTGGGCGTGGTCGGCAACGGCAGCTTCGGCGCCCTGGTCGACAAACGTGCCC
GCGTTGTCTGGAGCTGCCTGCCCACCTTCGACGGCGACCCTACCTTCTGTGCGCTGCTCG
GCCCCAACCAGCAGACCGGTGGCGACTTCGCCATCGAGCTGGAAGACTTCGCCAGCAGCG
AGCAGGAATACCTCACCAACACGGCGATCCTGCGCACGGTGCTCCGCGACGCGCACGGCG
GCGAACTGGAAATCCTGGATTTCGCCCCCCGCTGGCGGCAGAACGACCGCTTCTACCGGC
CGGTCAGCCTGATCCGCCAGGTGCGTCCGCTGGCTGGCAGCCCGCGCATCACCGTGCGTG
CGCGCCCGCTGGCCGACTGGGGCGCACGCGTGCCAGAGTCGACCTGGGGCAGCAACCATG
TGCGCTGGATCCTGCCGGAGCACGTGCTGCGGCTGACCACCGATGTGCCGGTGCGCTTCG
TGCGCGATGGCCTGCCGTTCGTGCTCAACCATCCCATCCACCTGATCCTGGGCGTGGATG
AGTCACTCAACCGGTCGATCAGCGGCTACGTGCAGGAAGCGTTCCAGCGCACCCGCGACT
ACTGGCGCGAATGGGTGCGCTACCTGTCCATTCCACTGGAGTGGCAGGACGCGGTCATCC
GCAGTGCGATCACGTTGAAGCTGTGCCAGTACGAGGACAGCGGCGCGATCATCGCGGCGA
TGACCACTTCCATTCCAGAAGCACCCGGCAGCGTGCGCAACTGGGACTACCGCTACTGCT
GGCTGCGTGACGCAGCTTTCGTGGTGCGGGCGCTGAACCGTCTCGGCGCAACGCGCACGA
TGGAACAGTTCCTCGGCTACATCTTCAACCTGGCCACCACCGACGGCACGCTGCAGCCGC
TGTATGGCATCGGCTTTGAAGCCAAGCTGGACGAAGACGAAGTGCCCAGCCTGTCCGGCT
ACCGCGGCATGGGCCCGGTGCGCCGTGGCAACCTGGCCTGGGTGCAGCGCCAGCACGATG
TCTACGGCAGCGTGGTGTTGGCCTCCACGCAGCTGTTCTTCGACCGCCGCCTGCAGGATC
CCGGCGACGCGCACACCTTCGCCCGCCTCGAACCGCTGGGCGAACAGGCCTTCGCCCTGC
ATGACGTACCCGATGCGGGCCTGTGGGAGTTCCGTGGCCGCACCGAAGTGCACACCTACA
CCAGCGCGATGTGCTGGGCCGCCTGCGACCGCCTGTGCAAGATCGCCGTGCGCCTGAAGC
GCGATGACCGCGCTCACTACTGGCGCGAGCGCGCCGACACCATCCATGCGCGCATCATGG
CCGAGTCCTGGAATGAGGAACTGGGCCACTTCACCGATACCTTCGGCGGCCATCGCCTGG
ACGCCTCGCTCCTGCTGCTGGCCGACATCGGCTTCATCGATGCGATGGACGCCCGCTTCA
TCGCCACCGTCGATGCGATCGGCCGCGACCTCAAGCATGGCAATTCGCTGTACCGCTATG
TCGCGCCAGATGACTTCGGTGAGCCGGAAACCAGCTTCACCATCTGCACGTTCTGGTACA
TCGATGCGCTGGCGGCGATCGGGCGCATGGACGAGGCGCGCGAGATGTTCGAGCTGCTGC
TGAAGCAGCGCAACCACCTGGGCCTGCTGTCGGAGGATCTGGCCTTCGACAGCGGCGAGG
CCTGGGGCAATTTCCCGCAGACCTATTCGCACGTCGGCCTGATCACTGCCGCGATGCGCC
TGTCGCGGTCCTGGCAGGAGGCATCGTGAGTCGTCTGGTGGTGGTTTCAAATCGCGTGGC
CGTACCCGGCGAGAACCGCGCCGGCGGCCTGGCGGTCGGCCTGCTGGCCGCCCTGAAGGA
ACGCGGCGGCCTGTGGTTCGGCTGGAGCGGCAAGACGGTAAAGGACGGCAGCGGCACGCT
GCACCGGCAGAAAGACGGTGACATCGACTACGTCACCATGGACCTGAGCAAGCGCGAGGT
GGACGGTTACTACAACGGCTTTGCCAACCGCACGCTGTGGCCGCTGCTGCACTTCCGCCT
GGATCTGGTCGACTACGACCGTGCCACCCGCGAGACCTACCACAAGGTCAACGCACTGTT
CGCCGACAAGCTCGCGCCCTTGCTGCGCGAGGATGACATCGTCTGGATCCACGACTATCA
CCTGATCCCGCTTGGCGCACTGCTGCGCGAGCGTGGCATCGGCTGCCGCATCGGCTTCTT
CCTGCACATCCCGATGCCCTCGGCCGACCTGCTGCAGGCGATGCCCGACCACCTGCGGCT
GTTCTCCGCGCTCTACGCGTATGACCTGGTGGGCTTCCAGACCCAGCGCGATGCCGATCG
CTTCCAGACCTACCTGCGCCTGTTCGGCGGCGGTCGGGTACTCGCCAACGGCGAGCTGGA
GGCACCGGGCGGGCGTCGTTTCCGCGCGGCGGCGTTCCCGATCGGCATCGACACCGAGCT
GATCGCGCGCCAGGCCGGTACCGCCGCCACCAAGGCCGCCGTAAAGAACCTGCGCGCGAG
CCTGCGTGATCGCCAACTGGCGATCGGCGTTGATCGCCTGGATTATTCCAAGGGCCTGCC
CGAGCGCTTCCTCGGCTTCGAACGGTACCTTGAGCGCCATCCCGACCAGCGCGGGTCGCT
GACCTACCTGCAGATCGCCCCCGTCTCGCGCGGTGATGTCACCGAGTACCGGCAGCTGCG
CAGCCAGCTGGAGCAGATCGCCGGCCACATCAACGGTGGCCACGCCGAGCCGGACTGGAC
GCCGCTGCGCTACGTCAACCAGAACTTCACCCATGCCACCCTCACCGGTTTCTACCGTGC
AGCGGCGGTGGGGCTGGTCACGCCGCTGCGTGATGGCATGAACCTGGTGGCCAAGGAATA
CGTGGCCTCGCAGGACCCGGAGGACCCGGGCGTGCTGGTGCTGTCGCTGCTGGCCGGCGC
CGCCGACGAACTCAAGCAGGCACTGCTGGTGAACCCGCACGACCTGGATGGCGTTGCCGA
CGCCATCGCCACCGCGGCGACGATGTCGCTGCGCAAGCGCAAGGAGCGCTGGCACGCCAT
GATGGAGCACCTGCGCACCTACGACATCAACCACTGGCGGCGCAGCTACCTGGACGCACT
GGAAGGCTGAGAAAAAAGGGGACGGAGGGGATTAAGTCGTTTGTGCACAAACGACTTAAT
CCCCTCCGTCCCCTTTTCTTCAATCCAGGAACCGCGCTGCCTGCTCCGGTGCGGGCAGAT
GACAGGCATCATGCCGCCCGAACCAGCGGTAGCGGTTGCGCGCCAGCGCGCGATACGCGG
CATCACGCCAGCCGCGCGGCACCATCCGCAGCACGCCGGTCAGGCGCCAGACGCCGTCCA
GCCCGGCCAGTACACGCAGGATGGCATCGGTATCGGTCCAGGCGCCCTGCGCGTCCAGCA
GCAGGAACGACATCGGGTCCTGCGGGTCCAGCCCGTGCGCGCGCAACATCGCGCTGCCCT
GCTGCCCCTGCATCGCCGCAAAACGGTAGCGCCCCTTGCGGTCGAAACGCAGCAGGAAGC
GCACCCAGCGGTTGCACAGGGCGCACACGCCGTCGAACACGATCACCGCGCTGCCAGTCC
CGGCGGCGCCGTCACTGTGGTTCGAGCCAGCCTTCATAGCGGATCAGGGCTCCGGCCCAG
GGCAGCGTCACATCGACTAGGAAAGTGTAACGCTCGCCGCGCCAGGCTTCACGGCAGCGC
ACACCGCCGAACCAACGCGTCGGCAGCGGCAGCAACCCGAACGCCCAGACCCGCCGCACC
GACCAGTCGATACCACCCTCGCGGGCCTGCAACGCGAACTCGAAGCGCACCGCGCCCAGC
TGCTCGCGCAGAATCCCTTCGTGCGCCCACAGCCGCGACACCATCGGCCAGCGGCCGAAC
CGTCGCGCCCACTGCTCACCCTGCCCGCGTGCACTGAACGCCACTTCGGTGGGCAGCGCG
TCGCCGTCCTTCGGCAGCCGCGCCAACGCGGCCAGCAGCGGCACCAGCCAGTGCCGCCCT
CGCACGATGCGCGCCTGCCCCACGTAGCGGCAGGGCAACGGCGCGGCATGCAGCGCCTGC
ACCGGCGCTGCCAGGGTGGCGAAGGCCGGCCCCAGCACGCGCGCGAACAGCGGCGTGGTC
AGGGCGCGATCCAGGCCAGGGTCGCCATGCGCCCGGTACGACGGTCGCGCCGGTGCGAAT
ACAGGTCAGGATCGGCCATGGTCGACACCGTGCCGCCATACACCTGCGCCGGGTCCATCC
CCGCCGCCTGCAACCGCTGCCGCGCCAGCGCGAACAGGTCCACTTTCCAGTGGCCTGCGC
GGGTGGCCACGAACGCCGCCCCGGCGGCCGGATCATGGCCGACGAAGGCGTGGTAGACCT
CTTCGCCGATCTCGTAGTCGACCGGCCCGGCAGCCGGGCCCAGCCAAGCCCGCAGCTGCG
CCGGCGGCGTCTGCAGGGCGGCCACCGTGGCCTCCAGCATGCCGTCAGCCAGCCCACGCC
AGCCGGCATGGGCCGCACCCACCTCGCTGCCATCGGCCGCGGCAAACACCACCGGCAGGC
AGTCGGCGGTCAGGATCGCCAGCACCACGCCCGGCACCGAAGTCACCGCGGCGTCGGCCA
CCGGTTCGCTGGCGCCAGCCACCGGTGGCGCGGTGAAGCGCAGCACGGTGCTGCTGTGCA
CCTGGCGCAGCCAGTGCGGTGCCGAGGGCAGTGCCAGCCCCTCCTGCAGCAGCTGGCGGT
TGTGCTCCACGTTGGCCGGGGTATCACCATCGGCCGCGTGCCGGTTGCCGAGGTTGAACT
GCGCGAACGGCGCCGGCGAGATGCCCGCGCCATGCCGACGCGTGGTCAGCGCATGGACGC
CTGCCGGCGCCGGCCAGTCCGCCTGCAGCAACGGCAGCGCGGCGGCCATCACCAGCGATC
CCGCTCGCGGGCGGCGAAGGCTTCGCTGTCTTCGCGCAGCACCTTCATCAGGTGCAGCAT
GTCCTCCGGCACCGGCGCGGTATTGCGCACCGGCTCACCAGTGATCGGATGCATGAACTC
CAGGGTCTCGGCGTGCAAGGCTTGGCGCTTGAAGCCGCGCAGCGCGGCCACCAGCTCGTC
GCTGGCACCCTTGGGCAGCTTCAGCGCACCGCCGTACAGCGGGTCGCCGATGATCGGATG
GCGCACGTGTGCCATGTGCACGCGGATCTGGTGGGTACGGCCGGTTTCCAGACGGCACTC
CAGCGCGGTGTGCGCACGGAAGCGCTCGCGCAGGCGGTAGTGGGTCACCGCTTCCTTGCC
GTCTTCGCGCACCGCCATCTTCAGCCGGTCGCGCGGGTGGCGGTCGATCGGGGCATCGGC
GGTACCGCCTGCCACCAGCGCGCCCATCACGATGGCCAGATACTGGCGGTGCACGTCACG
GGCCGCCAGTTGCTCGACCAATGCAGTCTGGGCTTCCAGGGTCTTGGCCACCACCATCAC
GCCGCTGGTGTCCTTGTCCAGGCGGTGCACGATGCCCGCGCGCGGCAGCACCGCCACCGA
CGGGTCGCGGAACAGCAGCGCGTTGACCAGGGTGCCGCTGTGGTTGCCGGCGCCGGGGTG
GACCACCAGGCCGACCGGCTTGTTGATCACCAGCACATGCTCGTCCTCGAACAGCACGTC
CAGCGGGATGTCCTCCGGCTGGGCGTCGGTCTGGGTTTCCAGCACCACATGGAGGGTCAC
CACCTCGCCGCCGCGCAGCGGATCGCGCGGGCGCACCTGGGCGCCGTCCAGCAGGACGTC
ACCGGACTTGATCCACTCGGTCAGGCGCGAACGCGAATATTCGGGGAACAGTTCGGCCAC
GACGGCATCGAAACGACGGCCGGCGGCGGTGTCGGGGACGATGGCCTGGCGGGCCGATTC
AGAGGGTTGTTCAGACATGGCAGGGGGCATTCTTTGAAATTTTGGGGTCCCGGCGGCCGG
TTTCAGTCGCTGGACAGGACACTAGGCTATCATCGACCCTTCGTATTCCAGCCGCGTCCC
GCCTCGACCCCATGATCCGACGCTCCGCCATGCTCTCCGCGCCCGTCCGCCTCACCGCCC
TGCTGCTGGTGCTGGTCATCGCCGCAACCGGCTGCCACCGCGGCGCCAAGAAGGGTGATC
GCCCCGACGAAGGCGTGCCGGTCGAACAGCTGTACGAGAAAAGCCACAAGCTGATGCAGG
GCGGCAACTGGAGCGGCGCCGAAGCCAGCTTCCGCCGCCTGGTGGCCCAGTATCCGTACG
GCCCGTACACCGAGCAGGCGATGATCGAAACCGCCTACGCCCAGTACAAGGCCGGCAAGC
ACGATGACGCGGTGTCCAGCATCGACCGTTTCATCCGCACCTACCCGACGCACCGCAACA
TTGCGTACCTGTACTACCTGCGCGGCCTGGCCAATTCCAACCGCAGTACGGTTTTCCTGC
GCCGCGTATGGTCGCTGGATGCCAGCCGCCGCGACCTGTCCACGCCGCACCAGGCGTACT
CGGACTTCAACATCGTGGTTGATCGTTACCCGAACAGCCGCTACGCCGCCGATGCGCGCC
AGCGCATGCTGGAGCTGCGTGACGTGTTCGCCCAGCACGAGCTGGACAACGCCCTGTACT
ACATGCGCCGCGGCGCCTGGGTCTCGGCCGTGGGCCGCGCCAACTACCTGCTGGAAACCT
ACCCGCAGAGCGCCTTCCAGTACGACGCCGTGGCCGTGCTGGCCGATTCCTACACCCACC
TGGGCAACAAGACTCTGGCCGACGACGCCCGCCGCGTCCTGCAGCTGAACCAGCCGGACC
ATCCGTGGCTGGAAGGCAAGTGGCCGAAGTACCCGTGGATGATCCGCAAGCTGAACCCGT
TCGCCGGCGAGAAGTCCGCCAGCACCGGCCAGCGCAACGCGCGACTGGAAAAGAAATAAG
AGAGGGCCCCGAAAGGGGCCCTTCTTCTTTGTGGAGTCGAGCCACGCTCGACTGCTTTCC
TCATCCGCCTCCCCGCGCCGGGGCCGGCACCTAGGAATGCTACGAATCCAGCGCGGATGC
GACGCCGGTCGCAGCCCGCCTGGGCGAGGCGCTCCACACTGCGGCGCAACGGCCACACCG
GCCATCACGGAGCGTCCCATGGCCCCACTGCGCTGCAGTTTCCGTCCCCTGTCCTGCCTC
ATCGCCACCGCCCTGCTGGCGCTATCCCCGCGCCCCCTGGCCGCTGCACCGGCCGCGCCG
GGCGATCTGCTGTCTGCCGCCCCCTATCGCGCGTCATGGGTGCCGTCGAAGGCCGCGCAG
GCCTACAAGCTGCACTACCGCACCCCGGACCACCGCGGCCAGCTGGCCGAAGGCACCGGC
CTGCTGTACCTGCCCGCCGGCGCGGCGCCTGCGGGCGGGTGGCCGGTGGTGTCCTGGGCA
CATGGCACTCAGGGCATTGCGGATCGCTGTGCGCCCTCGGTCTCCGGCCCCACCCATGCC
GAACGCGACGGACGCTTCCTGGACGTGTTCCTGGCCCAGGGCTATGCCGTCGCCGCCGCC
GACTACCAGGGCCTGGGCAGCCCAGGCAATCATGCCTACCTGCACGTGCGTACCGCGGCG
CGCAACGCCATCGACATGGTCAAGGCCAGCCGCCAGTACCTGGGGACGGCAACATTGTCG
CCGCGCTGGGTCTCGGTCGGATATTCGCAGGGGGGCGCGGCCGCATTGACAGCAGGCCAT
CTGGCCGCCTCCCATGGCGGCCCATCCCTGCAGTACCGCGGCAGTTTCACCGCCGGAACG
CCCACCGCAGTCGAACTGACCGCGCTGGTGATGAATCCCGGCAACCGCACCGCCAATCCT
GGCGCACCCAACGCATATCACGCGTATCTGCTCGACGGCCTGCTGCAGGCCGCGCCTCAG
ATCGACCGCGTCCTCAGCGACGCAGGCCGTGCCCGTGTGGCAGTGGCCCGCGAGCAGTGC
CTGAGCGAACTGACCGCCACGCTGGACGGCGCCGATACCGGCAGCATGTTTACTGCACCA
CTGACCAGCGTGCCGGGCATCTGGGCGGTGCTGTACGACTATCTGGGCGTACCGCGCCGC
GGCTTCAGCCAGCCGCTGATGCTGGCCCATGGCAGCGAGGACCGCGACGTGCCCTATCTG
ACCACCCTGCTGTACGCCGCAGGCCTGGCCGTGCGAGGCGAGCCGGTCGCGTTCCGGCGC
TACCCGGTCGATCATCGCGGCACGCTGGATGCGGCGGCGGCGGATGCCCTGGCGTTCGTG
CGTGCACGACTGGAGGGCGACCACTTCAACGACGCTGCGGAGATCGCAGGCCTCGAACAA
CGGCTCGACGAAGCCCGGTAGATCCACGCCATGCCGGATACGCGATCCAGGAAGTTGCCG
GCCAGCGGCCGGCACTACCGAATGCAGTAGATCCACGCCATGCGTGGATACGCGCTATAG
GGCGTTGCCGGCCAGCGGCCGGCACTACCTGCCAACCGCTGCCTCAGCCCTTGTAGCCGT
TGCTGATCGGGTAACGACGCTCGCGGCCAAAGGCGCGGCGCGAGACCTTCGGCCCCGGCG
CGGCCTGGTGCCGCTTCCACTCGCTGATGCGCACCAGGCGCAGCACGCGGTCAACCACGG
CCGCGTCGTAACCGGCGGCCACGATCTCCGTTCGCGACTGTTCCTGATCGATGTAGCGGT
ACAGGATGCCGTCCAGCACGTCATAGGCCGGCAACGAATCCTGGTCCAGCTGGTTCTCGC
GCAGCTCGGCCGACGGCGGGCGGCTGATCACCGCCGGCGGGATCACCGGTGCGCCGCCCA
CGGTATTGCGCCACTTGGACAGGCCGAACACTTCGGTCTTGTACAGGTCCTTCAGCGGCG
CATAGCCACCGCACATGTCGCCGTAGATGGTGGCGTAGCCGACCGCGTACTCGCTCTTGT
TGCCGGTGGTCAGCAGCAAGCCGCCGAACTTGTTGGCCAGCGCCATCAGGATCACCCCGC
GGCTGCGCGACTGCAGGTTCTCTTCGGTCACGTCCGGCGCGGTGCCCTCGAACATCGGCG
CCAACGCTTCCATCAGGCCCTTGAACGCCGGCTCGATCGACACCGCCTCCAGCTTCACGC
CCAGCGCCTGGCACTGCTCGGCCGCCAGGTCGTTGGACAGGGCCGCGGTGTAGCGCGACG
GCAGGCGCACGGCGGTTACGTTCTCCGCGCCCATCGCGTCGACCGCCATGGCCAGCACGA
TCGCCGAGTCGATGCCGCCGGACAGGCCCAGCCACACTTTCTTGAAGCCGTTCTTGCGGC
AGTAGTCCTGGATGCCACGGGTCACCGCGCGCCAGGCCAGCGCGTCCATGCTCTCGTCGC
CGTCGTCCATCCACACGTGCGGCATGAAGCGGCGGCTGGCGCCGTCGTACTCCACCACCA
GCCACTGGTCGACGAAGGCAGCAGCGGCCGGGTGCACCGTGCCATCACCGTCGGCCACCA
CCGAGGCGCCATCGAACACCAGCGCGTCCTGGCCGCCAACCACGTTGAGATAGGCGATCG
CCGCCCCGCTCTCGCGGGTACGTGCAGCCAGCACGGCGTCGCGCTGGGCATGCTTGCCAC
GCTCGTACGGCGAAGCATTCGGCACCACCACCAGCTGCGCACCGGCGCGCATGGTGTCGG
CCAGCGGCTCGGCAAACCACAGGTCCTCGCAGATCAGCAGGCCAACCGGAATACCGTTGA
CCTCGAACACGCAGCTGCCGCCATCCGGATCGACATCGAAGTAGCGGCGCTCGTCGAACA
CGGCGTAGTTGGGCAGCTCACGCTTGCGGTAGGTCTGCTCGACCAGGCCGTCACGCAGCA
CGCTGGCGGCGTTGTAGACCACCGCGCCAGCCGCCTGCGGCCAGCCGACCACGGCGGTGA
TGCCGCGGCAGGCGGCAGCGATGCGGGCCATCGCCTGCTCGCACTCGTACAGGAAGCCCG
GGCGCAGCAGCAGGTCTTCCGGCGGGTAGCCGCTCACCGCCAGCTCGGGGAACATCACCA
GCTCGGCGCCGTACTCGTCGCGCGCCTGGCCGATCATCTCGATGATGCGCTCGGTGTTGC
CGGCGACATCGCCGACCGGGAAGTCGAACTGCGCCATCGCGATGCGGATCGAAGCCATGG
GATTCCAGCCTGTGGTTGCAATGCCGCCATTGTAACGCCGGGGTCAGATCCGTTTTGCGC
AGCAAAAGGGATCTGGCCCCACACCAGACACAGAAAGGCCGCCCGGAGGCGGCCTTTCTG
TGTTCAAGCGGCCGGCCAGCGGCCGGCTCTACAGCATCGTCTGCCGGAGGCAGTCGATCT
TATTTCACCAGCTTGGCGATGGCAGCGCCCAGATCGCCCGGCGAGCGGACGGTGACAACA
CCGGCAGCTTCCATGGCGGCGAACTTGCCTTCGGCAGTGCCCTTGCCGCCCGAGGCGATC
GCGCCCGCGTGGCCCATGCGCTTGCCGGCCGGAGCCGACGCACCGGCGATGAAACCGACG
ACCGGCTTCTTCACGTGGTTCTTGATGTACTCGGCGCCGGCTTCTTCAGCGTCACCGCCG
ATCTCGCCAACCATGATGATGCCTTCGGTCTGCGGGTCTTCGTTGAACAGCTTCAGGCAG
TCGACGAAGTTCAGGCCGTTGATCGGGTCACCACCGATGCCGATGCAGGTGGACTGGCCC
AGGCCGACTTCGGTGGTCTGCTTGACCGCTTCATAGGTCAGGGTGCCCGAACGCGACACG
ATGCCGATCTTGCCCGGCTGGTGGATGTGGCCCGGCATGATGCCGATCTTGCACTCACCC
GGGGTGATGACGCCCGGGCAGTTCGGCCCGATCAGCACGGTGTCCGGATGCGAACGGGTC
AGCACGTTCTTGACGCGCAGCATGTCCAGCACCGGGATGCCTTCGGTGATGCAGACGATG
ACCTTGATGCCGGCAGCTGCGGCTTCCAGGATCGCGTCGGCCGCGTACGGCGGCGGCACG
TAGATGACCGAAGCGTTGGCGCCGGTGCTCTGCACTGCATCGGCAACGGTGTTGAAGACC
GGCAGATCGATGTGGGTGGTGCCACCCTTGCCCGGGGTCACGCCGCCAACAACCTGGGTG
CCGTACTCGATCATCTGAGTGGCGTGGAAGGTGCCCTGCTGGCCGGTGAAGCCCTGCACG
ATCACCTTGGTGTTCTTGTTAATCAAAACAGACATGGGAATTCCTTGGTGTCGAATCAGG
CAGCGTTCTTGACAGCTTCAACGATCTTCTTGGCGCCATCGTTGATGTTGTCAGCCGGGA
TGATGGCCATGCCGCTGTCGCGCAGCAGCTGCTTGCCTTCTTCCACGTTGGTGCCTTCCA
GGCGCACCACGACCGGAACCTTGACGCCCACTTCCTTCACGGCGGCGATGATGCCTTCGG
CAATCATGTCGCAGCGGACGATGCCGCCGAAGATGTTGACGAAGATGCCTTCGACCTTGT
CCGAGGACAGGATCAGCTTGAACGCTTCGATGACGCGCTGCTTGTTGGCACCGCCGCCCA
CGTCCAGGAAGTTCGCCGGCTCGCCGCCGTTGAGCTTGATGACGTCCATGGTGGCCATGG
CCAGGCCGGCGCCGTTCACCATGCAGCCGATGTTGCCGTCCATGGTGACGTAGTTGATGT
CCAGCTCCGAAGCGATCACTTCGGTCGGATCTTCCTGGGTCTTGTCGCGCATGGCGACCA
GGGCCTTCTGGCGGAACGCGGCGTTGTCGTCGCTGTCGAACTTGCCGTCCAGCGCGTACA
GGTTGCCGTCGTCCAGGATGGCCAGCGGGTTGATTTCAACCAGGGCCAGGTCCTTTTCGT
TGAACAGGCGGTACAGGTTCACCATGATGCTGGCGAACTGGCCGGCCTGCTTGGCGGTCA
GGCCCAGCTTGAAGCCGAAATCACGGCCGTGGTAACCCTGCACGCCTTCGACGAAGTCGA
CGTTCAGCGAGTGGATCAGCTCCGGGGTTTCAGCAGCGACCTGCTCGATTTCCACGCCGC
CTTCCGAAGAGGCGATGTAGGTGATGGTCTTGGTGCCACGGTCGACCAGCACCGACAGGT
ACAGTTCCTTGACGATCTCGCCGGCGGTGGTCACCAGCACCAGGTTGACCGGCAGTTCAA
CGCCTGCGGTCTGGTAGGTGGCCATCTTGGTGCCGAGCATCTTGGCCGCAGCGGCCTTCA
CGTCGTCGGTGGTCTTGCAGAACTTGACGCCGCCAGCCTTGCCGCGGCCGCCAGCGTGGA
TCTGCGCCTTGACCATCCAGGGGCCCTGGCCCAGGGAGTTGGCAGCGGCAACCGCTTCGT
CCGGGGTCGCAGCGACCTTGCCGGCCGGGACCGGGATGCCGTACTCGGCAAGCAGTTGTT
TTGACTGGTATTCGTGGAAATTCATGCGTCACCGTGGGAATAGGAACGACCGCACGCAAT
TCCTCAGGGCCCCGGCGGGGCGCCGGCATGGACCGCGGCGGGCCCACTATTGTGGCCGAG
CCGGCGCCGGGGCGCAAAGAAGTCTGTACAAAACGCCAGACGCGGCCAGATTTCCGCCGT
CATTCAGGCAGTTGCGCCCGGCGGCCCACTGGCCACCGGTATCCATCCCGGGCCAAATGC
GCGATCCGGGCGGCTCCGGCGGCGCCCTGCCTGGGGCCCTATACTGGTCAGCCAGGGTGT
GTCGCGTCGGGGTTGCTCGACCGCTTCCACCGCAGGCCACATCGAAGCGACGTGCCCGCC
CGGCCTCAGGGGACGCCGGGCAGGCCTGCCGCAGATTCCAGACCCAGGCAGCCAGAAGGG
GAGTTCCGGCGTGTCACCCAGTGCTTCATTGATCGACCGCATCGAATCGATTCCGCGGCG
TGAGCTGTATTTCTTCGCGCTGTACCGGGTGCTGATCGCCTCGGTCATCGCCGCCCTGCT
CTACAGCCCGCTGTCGGCCATGGTCGGCGAAGCCCACCATCCGCGGCTGGCCGACACCGT
CGCCGCCATCTACCTGGTGCTGTCCCTGCTGGCCCTGGTGATCGGCCGCAACGAACGCTG
GCTGCGCCCGATCGTGGTCAGTGGCGTGCTGGTGGACATCGTCGCCGCCACCCTGCTGTC
GCATGCCCTGCCCGGTGCCAGCGCCGGCATCTCGATGTCGCTGCTGTTCAACATCGCCGC
CGCCGCCACCCTGCTCCCGCTCAGCCTGGGGCTGGGCCTGGCGCTGGCCGCCAGCCTCGC
CACCGGCGTGGAGTACACCTGGAAGCTGCTGGAAGGCGGCGATCCCACCCGCACCCTGGC
CGAACTGGCCATGTTCGCCACCAGCTACCTGGCGCTGGCCTTCATCAGTTACCAGGTCGG
CAGCCGCGCGCGCCGCAACCAGCAGCTGGCCAACCAGCGCGGCGATGAAGTGGCCAACCT
GTTCCAGATCAACGAGCTGATCATCCGCCGCATGCGTACCGGCGTGCTGGTGGTCGACGC
CGACAACCGCGTCACCCTGGCCAACGAGGCCGCCGCGATGCTGCTCGGTGACAACGACGG
CAGCGGCGAAAGCGGCCGCCTGGACCTGGCCAGCGCCGCCCCGGAACTCGCCCGTCGCCT
GCAGCGCTGGCGCAATGGCTGGGCGCAGGACGAACTACCGCTGCAGCTCAACCCCGACCA
GCCCGAAGTGCAGCCGCGCTTTGCCCGCCTGCTGGCCGGCAGCGACCTGGCCCTGGTGTT
CCTGGACGACTCCAGCGTGGTCTCGCGCCGCGCCGAATCGCTCACCCTGTCGGCGATGGG
CCGCTTCTCGGCCAGCCTCGCCCACGAGATCCGCAACCCATTGGCCGCGATCAACTACGC
GGTGCAGCTGCTGGAAGAAGGCACCGGCTTCAACGAAAGCGACCGCCGCCTGCTGCAGAT
CATCCGCCAGCAGTGCCAGCGCACCAACGGCATCGTCGAAAGCGTGCTGGGCCTGGCCCG
GCGCGAGCGCGCCACGCCGGAGAACGTCGACCTGGCCGCCTTCGTGCGCCGCTTCGTGCT
GGAGTACAAGCAGGGCCAGACGCTGGAGACCGACAGCATCGAGCCGATCATCAACGACAC
CTCGGTGCTGGCCCAGGTCGACACCAAGCACCTCTACCAGGTGCTGACCGTGCTGGTGCA
CAACGCGCTCAAGTACGGGCGCATCGGCCAGCAGCCGGCGCGGGTGCGCCTGCGCGTGGC
GCAGCACGAGCGCAGTGCGGTCATCGACGTGATGGACCGTGGCCCCGGTATTCCCGAGAG
CGTGGCCGCACAGTTGTTCCGGCCGTTCTTCACCACGTCCGAGCATGGCACCGGGCTGGG
CCTGTATATCGCCCGCGAGCTGTGCCGGGCCAACCAGGCGCGGCTGGACTACATCCCGGT
TCCCGCTGGAGGCTCCTGCTTCCGCCTGGTGCTGCCCGGCCCGCATACGCTGTTGCCCAC
CTGATCTCGATTCTGTGCGTCAAACATTTGTCGCTTCCAGCCCCCTCGTTTATCTTTCAC
GCCCATGAACGAAACCCGCAGCGCCCTCGTCGTCGACGACGAACGCGACATCCGCGAACT
GCTGGTACTGACGCTCGGCCGCATGGGGCTGCGCATCAGTACGGCAGCCAACCTTGCCGA
AGCGCGCGAACTGCTGGCCAGCAATCCGTACGACCTGTGCATCACCGACATGCGCCTGCC
GGACGGCAATGGCATCGAGCTGGTCAGCGAGATCGCGCAGCACTACCCGCGCACGCCAGT
GGCGATGATCACCGCCTTCGGCAGCATGGACCTGGCCGTGGAAGCGCTGAAGGCCGGCGC
CTTCGACTTCGTCAGCAAGCCGGTGGATATCGCCGTGCTGCGCGGCCTGGTCAAGCACGC
GCTGGAACTGAACAACACCGAGCGCCCCGCGCCCGGCCCCGCCGCCGAACAGGGCGCACG
CCTGCTCGGCGATTCGCCGGCCATGGACGTGCTGCGCACCACCATCGGCAAGGTCGCGCG
CAGCCAGGCGCCGGTCTACATCCTCGGTGAATCCGGCGTGGGCAAGGAGCTGGTCGCACG
CACCATCCATGCCCAGGGCTCCCGCGCGACCGGCCCGTTCGTGCCGGTCAACTGTGGCGC
CATTCCCGGCGAGCTGATGGAAAGCGAATTCTTCGGCCACCGCAAGGGCAGCTTCAGCGG
CGCCCACGCCGACAAGCCCGGGCTGTTCCAGGCCGCGCATGGCGGCACCCTGTTCCTCGA
CGAAGTGGCCGAGCTGCCGCTGCAGATGCAGGTGAAGCTGCTGCGCGCGATCCAGGAAAA
ATCAGTGCGCGCGGTGGGCGCGGCTACCGAGGAGCCGGTGGACGTGCGCATCCTCTCGGC
CACCCACAAGGACCTGGCCGAGCTGGTCGAGGACGGGCGCTTCCGCCACGACCTCTACTA
CCGCATCAACGTGATCGAACTGAGGGTGCCGCCGCTGCGCGAGCGTCGCCAGGACCTGCC
GGAACTGGCCGCATCGGTACTGGCACGGCTGGCCCGCAGCCATGGCCGCCCGACGCCGTT
GCTGGCGCCGTCGGCGCTGGACGCACTGGCCCAGTACGCCTTCCCTGGCAACGTGCGCGA
ATTGGAGAACATCCTGGAACGCGCGCTGGCCCTGGCCGAAGAAGACCGCATCGGCGCCGA
CGACCTGCGCCTGCCGCAGCATGCCCCGCGCACGCCCGGCAGCGCAGCGCACGCCGAAGC
CGTGGTGGACCTGCAGCCCGGCAGCGCCGCCCTGCCCTCGTACATTGAACAGCTCGAGCG
CAGCGCCATCCAGCGCGCACTGGAAGAAAACCGCTGGAACAAGACCCGCACCGCCGCGCA
GCTGGGCATCACCTTCCGCGCGCTGCGCTACAAGCTGAAGAAGCTGGGGATGGAGTAAGG
AGGGCCCGACGCGGGCCACCCCATCCACGCACGACGCAGATCTACTGTAGAGCCGAGCCC
ACGCTCGGCTGCTCTTCGAACCATCAGCCGAGCATAGGCTCGGCTCTACCTCAATCCTTG
GTAACGCGGTTGATCTCGGCCAGGCTGGTGACACCCGCCGCCGCCTTCTTCAACGCCGAC
TGGCGCAGATCGTTCACCCCGATCTGCTGTGCGGCCTCGGCAATCTGCAACGCATTGCCA
CCGGCCAGCACGATCGTGGCGATCTCGTCGGTCATCGGCATCACCTGGTAGATACCGGTG
CGGCCCTTGTACCCCTCGGTGCACTCGTCACAGCCGACCGCCTCGTACAGCTCGATACCC
GCATCCAGCTGCGCCTGGGTAAAGCCTTCAGCCAGCAGCGCGTGCTCTGGCAGGTTGGCC
GGGCGCTTGCAGTTGTTGCACAACCGGCGCGCCAGGCGCTGGGCGATCACCAGCGTCACC
GAGCTGGTGATGTTGTACGGCGCGATGCCCATGTTCATCAGGCGCGCGATGGTCTGCGGT
GCATCGTTGGTGTGCAGCGTGGACAGCACCATGTGGCCGGTCTGCGCCGCCTTGATCGCG
ATCTCGGCCGTCTCCAGGTCGCGGATTTCGCCGACCATGATGATGTCCGGATCCTGTCGC
AGGAACGAGCGCAGTGCCGCGGCGAAGGTCATGCCGCGCTTGTTGTTCTGCTGCACCTGG
TTGACGCCGGGCAGACGGATTTCCACCGGGTCTTCGGCGGTGGAGATGTTGCGCGTCTCG
TCGTTGAGGATGCCCAGCGCGGTATACAGCGACACCGTCTTGCCCGAACCGGTCGGGCCG
GTCACCAGCACCATGCCGTACGGCTTGTGGATGGCGTCCAGGAACAGCTTCTGCTGGTCC
GGCTCGTAACCCAGCTTGTCGATGCCCAGCTTGGCCGCGCTGCCGTCCAGGATACGCAGC
ACCACCTTCTCGCCGAACAGGGTCGGCAGCGTGCTCACGCGGAAGTCGATCTGCTTGGTC
TTGGACAGGTTGAGCTTGATGCGTCCGTCCTGCGGCACGCGCTTCTCGGCGATGTCCAGC
TGCGCCATCACCTTCAGGCGCGCGGCGATGCGCTGGTTCAGCTTCACCGGCGCGCGCGCC
ACCATCTTCAGCAGGCCATCGATGCGCAGGCGCACGCGATAGTCGTCTTCATAGGGCTCG
AAGTGGATGTCCGAGGCGCCCTTGCGGATCGCGTCCACCAGCACCTTGTTGACGAACTTC
ACCACCGGGGTGTCATCACCCTTGGCATCGATGCCGGAGTCGCCGGCTCCGGAAATGTCT
TCGTCACCGCCGGACACATCCAGGTTGCCAATGCCATCGTCGTCACCGCTCAGCGCGTCG
CCCAGCGTGTCATGGCTGGCATGCCACTGCTCGAGCGTGCGGCGGATCTGGTCTTCATCC
ACCAGGATCGGCTCCACCACCAGGTTGGTGTGGAACTTGATCTCGTCCAGCGAATGGGTC
GGGTTGCTGGTGCCCACGAACAGCTTGCCGCCGCGCTTGAACAGCGGCAGCACGTTGTGC
TTGCGCAGCAGCTCCTCGCTGACCAGGCTCATCGCGTTCTGGCTGGCGTCGAACGTGGAC
ACGTCGAACAGCGGCATGCCGAACTCGACCGCGTTGGCCGCCGCCAACTGGGCCGCCCCG
ACCACCTTGTTCTGCGCGAACCAGGTCGGCAGCGGCTGGCGGGCCGCAGCGGCCTTGGCC
ATGGCGTCGCGGGCGGAAGCCTCGTCCAGCGCACCATCCTGGACCAGGCGACGGGCCAGG
CCGGTGATGCCGACGAGATTGGCGGTGGTTACGGCGTTCATATGGATCCTTGGCTCATCA
TGGGTCAGGCAGTGCGGCGCGCCTTCCAGAGGCACCGCACAGGGCAGCAGAACCTGCCGC
GACCCGATGGCCGACGACGACGCCAATCCTTCAGCATGACTGCCTCGCCCGGCACTCCCA
GCCCGGCAGGCACGATCCTGACTCCCCCGGGGATGATAGCCCCGTCAACGGCCTGCCAAC
ATCCCTTCTGGTCACATGTTTCCACATCGCTTTCGTCTACAGCCGCTCCTCAGACTACTT
CAGGTTGGAGGAGGTCTGACCCGTGCCTTTCCTTCCGCTCCTTCCCATTCAGGCACCGCA
GCGGAGTACCATTGCACCGGGGAAAATGGGGACACACTTTGAATCAGCTCAGCATCATCC
TGCCGGCCAAGAATGAAGCCGAAGGCCTTCTTCGCACGCTGCCGGAACTTCGTTTGCAGT
ACCCACTTGCAGAGATCATCGTAGTCGATGACGGCTCCACCGACGCCACCGCAACAATTG
CGCGGGAACAAGGTGTTCGGGTGCTTTCCAGCCCCTATTCGATGGGTAACGGTGCCTCGA
TCAAACGTGGCGCACGTGCAGCCTGTGGAGACATTCTGGTGTTCATGGATGCCGATGGGC
AGCATGACCCGGCCCACATCCGGGCATTGCTGGATAAGCTATCCGAAGGCTACGACATGG
TCGTCGGCGCTCGCGACAGCAGCGGCCAAGCCAACGTTCACCGCGGCCTTGCCAATCGAT
TCTACAACTGGCTGGCCAGCCATATGACCGGCTTCAAAGTAATGGACCTGACTTCGGGCT
TCCGTGCGGTACGCGCGCGACGCTTCCGCGAGTTCCTGCATTTGCTGCCTAACGGATTTA
GCTACCCAACGACCAGCACCATGGCATTCTTCCGAAGCGCCTACCCTGTTGCCTATGTTC
CCATTCCTGTCGCGAAGCGTGTGGGGAACGGTAGCCATATTCGTCCGATCAAGGATGGAA
TCCGCTTCTTGCTGATCATCTTCAAGATTGCGACCTTGTACTCCCCCCTGAAACTGTTCG
CGCCGGTGGCGCTGGCCTTCTTCCTTCTGGGCTTGGGTTACTACGGGTATACATTCGCGA
CCATGCATCGCTTCACCAACATGAGCACACTGCTGTTCAGCGCATCGGTGATCATCTTCC
TTATCGGCTTGGTATCGGAGCAGATCACCGGCCTTACCTACCTTGCATCGCGGAAGGACT
CAACCGAGTGACTGAGGGAGGCATGCAGACCGCCTCTCTTCCGGGGCTGCTGGTCGTGGC
GTCCACCTATCCGCGGTGGGAAGGAGACACCGAGCCTGGGTTCGTGCACGCCCTCAGCCG
GCATCTGACCGGTGATTTCCGGGTCACTGTGCTATGTCCTCACGCTCCTGGCGCCGCCAC
CCAAGAGAAACTGGACGGTGTACAGGTCATTCGCTATCGCTACGCGCCGGAAGGCATGGA
GCAACTTGTCAATGGTGGTGGCATCACCTCCAACTTGCGCCGCCGCCCTTGGATGCTTGC
ACTATTGCCCACGTTCCTGCTGTGTCAGTGGTGGGCATTGCAACGCGAGCTGCGGCGAAA
TCGTCACGAAGTGCTGCATGCACACTGGATCATTCCGCAGGGACTCACAAGCGCGCTGCT
GCCAAGACGCCTCCGCCCCCCGATGCTGATTACATCTCATGGCGGAGATCTCTTCTCTCT
GAAGGGGCGGCTTCTCTCGGCCGTGAAACGATTCTCCCTAGCTCGCGCACAAGCGGCCAG
CGTCGTCAGTCAGGCGATGGTGGCGCCCTTCCGCGCATTAGCGGCGAACCTTCCCTTGGC
GGTTTCGCCAATGGGCGTGGACCTTCAACATCGCTTTGTCCCCTCCCCAGTGAAGCGGGC
ACATAACGAACTGCTGTTCGTCGGACGACTGGTCGAGAAGAAGGGATTGACGTACCTGAT
TGATGCTTTGCCACTCGTTCTGGCTCGTCATTCCCAGGTCTTCCTCACCGTCATCGGACA
CGGGCCGGAACTACCAGAACGGGAAGCTCAGGTGGCAGCATTAGGTCTGCAAAAGCACGT
CCGTTTCGTCGGTCCGGTGACACAGAACGCGCTTCCCGCCTACTACCAACGTGCGACTAC
GCTCGTCGCTCCCTTCGTCGAGGCCCGCAACGGAGATCAGGAAGGGCTTGGATTGGTTAC
TGTGGAAGCTCTCGGTTGCGGCTGCCCGGTCGTGACCACGGACGTGCCGGCAGTACGTGA
TGCATTTCCAGCGGGCCCGCCTCGCTATCTGGCCACGCAACGATCCTCAGCTTCGCTTGC
AAGCGTACTCATCGAACTGCTGAGTGCACCGGAACAGGCGCAAGCGTGGGCACACGCACA
ACGACCTGAGCTGGTAGCTCGCTTCGACCATTCGCAAGTCGCCGCAGACTATGCGAAGCG
ACTACGCGCCATCATGGAGCCCCAGAATGTCCGCTAGGCTACCGCGCCTTGGCAACCTTG
CTAGGACCTCGATCCTGGTGATGTTCTGGCAGGGCATGCGGATGGCGTGCTTGGCTGCAT
GGATCATCCTCGGCGCTCGCGTTTTGGGGGCAACCGACTACGGCCTGTTCTCCGGCACGG
TTGGCACGGCCTCGGCTCTTGCCGGCCTAGTCGGGCTGGGCAGCGGCATGCTGATGTACC
AATACAGCACTGCGGACCACGGGAAGTTTCCCCGTTATTGGAAGCAGAGCCTTGTGCTCT
GCGCCCTGAGCGCAGCGCCACTTTCCTTGGCCTTTTCTCTACTGACCGCTGGCTTGATGT
CGTGGCCCGCACTCGGCCTTGTCGCGCTTTCGGAGATCATCGCATTCCCCATCGTCACCA
ATGCTGCATTCGCATTTTCAGCCAATGATCGTTTGGGCTGGGCCGCTGCCCTTCCCGCAT
TGAACGCAGGCATGAGGCTTGCAGCCATCTGCATCTTCGGGCTGCTACCGGTCGACCACA
ACCTGACGACCTATCTATTGCTGCACCTGGCCTCTTCGGCATGCAGCGCGGTGCTGGCCC
TCATGCTGGTCCGGCGAATACTGCGCCCCGGCCCAGCACACCTGCAGATCGGACGCAGCG
ATCTGGCTCATGGCACGGGACACGCCGCTGCCTGGAGTTCTGCCGTTGCCGTGACTACGC
TGGATAAATCGCTCGTCCTGCATGCAGGTGGAAGCGAGCTAGCCGGCTTGTATGCTGCGT
GCTATCGCATCGCGGCGGTAATTGCGATGCCACTCGATGCAATGGTCATGTCAGCGATGC
CGCGGTTGTTCCGTGCGCAACCAGTGTCCCCCCAGCATCTACACCTGATCGTTTCAATGA
TCTTGGTCGCGACGGCGTATGGAACGCTGGGGGGCCTCGTGCTGTGGTGTACCGCCAGCA
TCTTGCCCTCCGTGCTCGGTATTGAGTTCTCTGCTGCCATTCCCGGCCTGCAATGGATGG
GCCTGTTCATCATCGGCTACAGCCTGCGCCAAATCGCCTGTAATGTGCTGATTGGACGTG
GCAAGAAAATGCATCGATTCGTCATCGAGACTCTCGGGCTGGTGATAATGACCTTGATCG
CCGCAGCCTGGATTCCTGCACACGGACTGTTGGGAGCGGTTTGGATGATCATCGTCGCCG
AAGCACTGATGGCAATGGCCGCATGGTTGACTGTGATTTTCAGTCCCGGCCCTGAAGCCG
CTCAATTGCCAAGCTGAAGAGCTCCAGATACGCCTCACAGGCTGCATCGATGGAGAATGC
CTTGCTACGTTCGCGAAGATCTTCAGCAGCCACCTGCCGCCTTCCATTCAGCACATTCCT
CATGGCCTGGGCCAATGCATGCGCATCTCCCACAGGCACCAGTTGACCAAACCGACCGCC
GCCCAGGACTTCCGACGGACCGTGTGGGCAGTCGGTAGCAATCACCTGAACGCCGCAGCT
CATGGCCTCGACCAGGACATTGCCAAACCCTTCGTAGTCTGACGGCAGCACCAGCGCCGT
GCTTCGGGCCATCCAGGGCAGCGCATCCTCCACCCGCCCCAGCAGAGCGCAGTCGCTCTG
GAGTGTGCTCCTCTCAATCCACTGGGCCACACGCGCACCTTCCGGCCCCTGTCCCAGTAT
GAGCAAACGTGCCGGATGGGTGGCTCGCACCAGCACAAATGCCTCCCAAAGAAGATCGAG
GCGCTTCTCCGGTGAAAGGCGCCCCGCATAGATAAAAACCGGAACATCGTCATGCGGGAA
GGGCCACGCCTGAGAAATGTGCCTTGCCTGCACACCCTCCGTACTGACCAACGGGTTGTG
AATCACTCGTATTCCGGAGCGAGGGAGCTTCAGCTCAGACGCCATTTCTGCCGCCAACGC
CACAGAAACAGCGACCAGACCTTGGGACCGCGTCAGCATGCCCCGCATCGCCCAACGAAT
CAATTCCAGTTTGAGCCTGACAAACCCACGAGCCGCCCGCCTGGGCCCTGACAGCGAAAG
ATGCTGAGCCACAACGACTGCCGTAGAAGGATAGAGAATGCGGCGCCAGAAGGTGACCCA
TACCGCAATGTCGTTGGAGGTAGTGACCACGACGCGTGGCCGCTCACGTCGGATGCGCAA
GGGCAATCCAAGGAGCATCTGCCAGGCACCGCGCGGAGCGATGAACGTCACTTCACCATT
GTCACCCGGCCCATTCAGATCACGCCCGGCGATGATACTCACCGAGCATTTTCTCTTCTT
GAAGCCACGCGCGAGGTTCAATTGCACGCGCTCCAATCCGCCGGCTTCCCAGCGGCTGGC
CAGCAGCCAGATCATGCAACCTCCAAGGCCCGGACCGGCCCTGCAATGCAGATCACATCC
TGATAGTCACGCAGATCCTGAACACCGATCCGAACCAACCGCCGCCTCGCCTCCAAGCGA
TAGAAGCGATAGCCCAATGGCGATAGCAGCTCCAGAATCTCCCGACTATGGTATCCAGCG
GCCAGGCTGGAGCGCTCCTGCACTTCCACCGCAATTATCGGCAGGAAGCGTCGTAGCGTT
TCGATCCCCCCCTGCAGACAGGGCAACTCACCGCCTTCAATGTCGACCTTCAATAGGTCC
AGCCGTGACAGGCCAATACGCCGTACGAGTTCGTCCAGCGTCGTGATGTCGACCATTCCA
ATGCGCTGGTCGACGCCCTCGGTTCCATGCAGGCTCCCCAGCCCCAGATTAACTTCATCC
ACATCATGCTGTCCGTAGGACGCATAGATCGCCTGCCGGCCAACCTCTCCCGCCAAGCCC
TGCTGATGGACCTGCACTATCCCCTGCAGCCCATTGCGCCGCACATTCAATCGCAATTCG
TCAGCAATCCCGGCTATCGGCTCCAATGCGACGACATGACCGGCACTGCCCACTCGATTC
GCGCAGACCAGGCTAATCTCCCCGATGTTGGCACCCACATCGATCACGGTCATTCCCCGC
TCGAGGAGACGGTCGAGGAGAGAGACGAGGCGAAGGTTGTAGTAGCCCATCCAGAACATG
CGACGCTGCATATGCTCGGCAAGATCGAGGGTCATGATGAACCGGCCATCGAAATCGCGT
ACGGTCTGCCGCCCGCGGGCCCGACGGAACAGGCGGCGCAGCATGCTCTGCACCCAGCCC
GGCCGCTCCCCGATGCGCAGCTGATTACCCACCTGCCTCAGCGCTGTTGCAAATCCCATG
CCCCCCCCCCCGCAGGTGACTTCCCACCTTCAACTGGCCCATGATGATGCACTACCCATC
TGATTTTCCATACAGGTCAGTCCATGCATGTCCTCATGCTCAGCAAGCGGCAGTACACCG
GACGCGACCTCATCGACGACCGCTATGGCCGACTCTGGGAAATCCCGGAAGCACTTGCGC
GCCGTGGGCATGCCATCAGCGGAATCGCACTGAGCTATCGGCATCGAGATTCCGGGAATT
TCCTGTCTGCGGCAGGGGTTCAATGGCGTTCCATCAACGCTCTTTCACTCGAGACCATCC
AGTTAGAACGTGCTATCAGGCGACTTCACCAGCAGCACCCTATCGATGTCCTCCTGACAA
GCTCTGATGCACCATGCACCGTGCTCGGTGCAAGCTTGGCGAAGCACATCCATACTCCTC
ACGTTGCAGATCTCTACGACAATTACGAATCTTTCGGACTCAGCCGGATCCCAGGCATGC
GCGCCGCGTTCCGTCGCGCATGTGCGGGCTCAAAGGCAATCAGCGCAGTAACACATGCCC
TGGCTGATCACGTGAAATCCACCCTTTCAACACCTATCCCAGTACATGTCATTGGCAACG
GAGTCCGCCGGGATCTGTTTCATCCGATCGACAAACGTGTCAGCAGGGAGATGCTTGGTC
TTCCCGTGAAGGCTCGCCTAATTGGCTGTGCCGGCGCCCTCGATCAAAGCAGGGGGATTG
AAGATCTATTCCGAGCATTCCAGACACTTTCAGAGCGCCACCCCGACATCCACCTCGTCA
TTGCCGGCCCCAGGGATGCCACCCTTCACCGCTACCCACATCCCAGGATCATCGATTTCG
GCGTCATCGGCTGGAAGCAGGTCCCGTTACTAATCAATTCACTCGATGTATCAGTAGTCT
GCAATCGCAATTCAGGGTTTGGGCGTTTCTGCTACCCATTGAAGCTAGCGGAATCGATTG
CCTGTGGTGTGCCGATCGTCGCCTCAGACGTTGGTGACACACGACGGATCGGCGGGGGCG
CAATACGCGTATACGCCCCCGGCGACATCAATGATCTCGTAGAATCCATCGATCTTCAGC
TTCAGATGCCGCTTTCCAGTACCGCCCTGAGGGCCTTCGACTGGGAAGAGCGAGCCATTC
AGATGGAAGCGCTTCTTCTAGAGGCGACACGCTCAAATCACCCCTGAACTCTCGTTCAAG
CCCCGGAACCGGACTGTCGTCTAGCGACAGGATGTGGGCACATACCGGGCGTCCAACCCT
CCACAAGACCAGTTCACCGCCCCGTTGGTATCGCTCGCGGTAAGAACTAGTGTCTGTCCG
GCGACCTTCGCGCTGGCCGAAGAAGCAAAGGCCACCGAGATCGATCCGGTACCGTCAACG
GTCACCGATCGGACGAATTTTCCGGATACCGACCCTGGAGCAGCCATGCCCGCGGCGCGA
TTGTCGGCAGGAAACTGCCCATGGTCGGAGTAGTAGGTGGCTATTGCCTCCTTGGCCCCG
GTCGACAACGAGAGCCCCTCAGCTACCTGTCCTCGAGCAACATAGTCCTGGTAGGCCGGC
AGCGCAATTGCCGCCAGGATGGCGATGATAGCAACCACGATCATGAGTTCGATCAAGGAA
AATCCACGCTGATTCATGTACTACTCCCCTGTTGTTTGTTGGCTCGCCACCAGCCAATGC
TCCAGGCCCTCAATGTCCCGGTCATATGCATGGCGATGATTGACGGCTCGCAGGATCCCC
AATCCTTGCCTAGCCTCACTGACCTGAAGCAAGTTCGATGCCAATCCCATCCTCAGCAAC
CAAAGCCGGCATCCCAGGTCCTCCGGCGAGATCTGCACGGCCTCACGAATGAGCCTCATC
GCTAGAGACGGATCTTTCATCACGTTGAAGGCGTAATTGGAGAACACTACCCGGACCCTC
GACGATCGAGGATTCTCTGCAGTTGCGGTCGACAACAGAGCAAACAGTGCCTGCTCTTCA
ACTGGCCTGCACCCCCCCTCAACCCGGCATGCGACGATCGCTTCAAGCGCCCCGACTTCC
TGTGGTCCCAATGACCGCCTGGATATCTTCCGCTCAAGTGAACCCCATATCTCCCGGGGC
TGCGCCCGCCCTTGATGCGACTTGAGAATGATCAGTGCCTGCTCGGGAAGTGGCGAACTA
CCGGGCAATGAGGCCGCATGCGTGAACTCCTTCTCAGCCAGCGCCCAGGCCGGGGAGGCA
GGATCGGCGGGGGCCGATGCCAGCAGTGCTCGTCCAAGTTCATAACCGGCCCGCGAAGAA
TCAGGATTACGGTTGGACAACGTGAGAGCAAGGCGCATTGGATCTGCCCACGTCTGCACC
TGGATCCACCCCATGGCCGCAACAAAAAGCAGCAGGACTCCCCCTACCGTACGGCGTGCC
TCAACGGTCCACCTCTGCATCACCGCGGCCAGTGGTTGCACCAGGGCAAGAGCGATACCC
ACGATTGCCAGGTAGTTCCGATGTTCAAATGCCAACTCCAGCGGCACAACGTTACTGGTC
AGCAAATGGCTGGCAAAGAACCATCCGATGCCAAGTGCCGTCAGGGGCCAGCGCTTGCGC
AGCCCCCAAGCCGCTGTCGACAGCGCGACCAGCGCCAGCACCGGAACTATGAAAGTAGTT
GAACGCCAGGATGGCGGGACCTGTGCATTGTCGTAATAGAACTTCAACGACTCGGGCCAG
GGAAGCATGATCTGCTGAAGGTAGTTCAGCAGAATCGCCGGTTGCGAGTACAACCGGCCT
GCCAAGCTGAAATCACGTGCCGAGTAGCGTTCCGGCGCCAGGGCGCCAGGCAGAATCACT
GCGAAATATAGAAAGATCGCCCCTATCGCTCCAAAGGCATATAGGAGGGAAATTGCGCGC
GCGCGTGTTCCATCCGGATTCCGGAACTTGAGGAGAAACACCTCGATCAAGAGTGTGTAA
GCTGGAATGAGTATCGCGGTCTCTTTGAAGCCCAAGCCAATCCCGGCTCCGAACACCGCA
CAGCACCACCAGAGCAACGACGCCCGGGACCAGGGAGCGCTGCCGCGCGCCTTGAGATAG
CAGAGAAGCGCGATCAGGACTCCCGTCGCCCCTCCTATTTCCATGCGCTGCACGACATAA
AGGACGGTAGACACCTGCAATGGATGAACCATCCACGCGGTGGCGACCATGAAGGCCGTC
AAGCGCACCTGTGACCACGAAATGCTGAGCACTCGCCTGATCAGCATGGACGCCAGGGCG
AACACCAGCACTGAATTCAGGAGGTGTAGAGCCAACCCGGTCGCCTTCATCGGCCAAGGC
GCCAAGCCAGTAAAGTAGTAATTCAGGCCGAAACTGAGAATTGCCAATGGACGGCCCACG
TCGCCCGTGACCCCGTTGCCCATGACCTGCGCGATGGAAGTAAAGTCCATCGAGGTCAAG
CGCCAATCCGGATCGTCCACCAGATTGGGAAAGTCATCAAAGATGAACCCCCCATTCAAG
CCATTCCAGTAGACGCCCACACCCAGCAGCGCCAGCAGGACAAGACCCACCAGAGGCAGC
AGTCGCTGAGCAGGCACACTTCGCATCGAATAGAACTCCCCTTGCCCCAAAAAGAAAGGG
CCGCAAAGCGGCCCTTTCCCCATACCGCTATGCCGTCTGCGCGATTAGCGGCAGGACGAC
GGACGGTACTTGGCGTCGATGGTCGTGGCGGAGCCCTTGCAGTCCCAGGTGATCGAGCCG
CCAGCGTCTGCCGGGACCAGCGCAAAGTCGCGACCGGCGACCTTGGAGCTCACCGAGCCC
GAGCCCTTCATCTTGGCGGTAATCACGCCGTTGGCACCAACGGTCACGCTGGCCACGTAC
TTGCCGTTGATCGACGACGCGCCAGCAAGGCCGGCCATTGCATTGGTGGTCGGGAAGGCG
CCCTTGTCGGCGTAGTACTCGGTAACAGCGGTCTTGGCACCCGAGCTCAGGGTCATCGCT
TCGGAAACCTGCGAGCGTGCCACATAGTCCTGGTAAGCCGGCAGCGCGATGGCAGCCAGG
ATGGCGATGATCGCAACAACGATCATCAGTTCGATAAGGGTGAAGCCCTTCTGGTTCTTC
ATTTGGTACATCCCCAAGATAAGTGGTGGTTGATTTCAGAAGTCAGGATCGGTCTGACCA
GTGGTCAGCTGAGCGGGTCCTGCCCCCTGCGGGTGGATCAACGCAGGTTGCGTGCCAACC
CCGGCACGCCTCCCCCTGGATTTCCCCGCGCCCATGATGGCAGCTATTTCACGGATGGGA
ACCCCCCGGATGCGAATCTGCGATGGACGCGGCAATGTGACGCAGTGCGTCACCTTTGGT
CGGCACCCGGCACGAATTCGCATGATGGTGCCCCCAACAACTGCCCAGACGGGCACGAAC
CCGCTACCATCGACGGCTAGACGCCCGCCTGGGGATGGCGGGTCTTGGGGAGCCGATATG
TCTGTCAGTCGCAGTGCGATCAAGAAGGAGCCCGTGGCGCGCAGCACCACGGACCTGCAG
CCGTTTGTCTGGGAGGGGACGGACAAGCGGGGTGTGAAGATGAAAGGGGAGCAGGCCGCG
AAAAACGCGAATCTGCTGCGGGCCGAGCTGCGCCGCCAAGGCATCACCCCGGGCACGGTC
AAGCTAAAGCCCAAGCCACTGTTCGGCGCAGCCGGCAGCAAGATTTCGCCGAAGGACATT
GCATTCTTCAGCCGCCAGATGGCGACGATGATGAAGTCCGGTGTGCCGATCGTCTCAGCG
CTGGACATCATCGCCAGCGGGCACAAGAACCCGCGCATGAAGAAGATGGTGGACGGCATC
CGCACCGATATCGAGGGCGGATCGTCCCTTCATGAGGCAATCAGCAAGTATCCGGTGCAG
TTCGACGAGCTCTATCGCAACCTGGTGCGTGCAGGTGAAGGCGCCGGTGTATTGGAGACG
GTGCTTGATACCGTGGCCAACTACAAAGAGAACATCGAAGCCCTGAAGGGCAAGATAAAA
AAGGCTCTGTTTTACCCTGCAATGGTCATTGCGGTAGCGCTCTTGGTCAGCTCGATCCTG
CTGATCTGGGTGGTTCCGCAATTTGAGGACGTCTTCAGGGGATTTGGCGCTGATCTGCCA
GCATTTACTCAGATGATTGTAGCCGCATCCCGGTTCATGGTCTCTTGGTGGTGGCTGATC
GCGATCATCGTCATCGGCAGCATCGTAGGTTTCACCATGGCCTACAAACGCTCGCCGAAG
ATGCAGCACGGGATGGATCGCTTGATCCTGAAAGTGCCAGTCATTGGCCAGATCATGCAT
AACAGCTCGATTGCCCGCTTTGCCCGCACGACCGCTGTGACTTTCAAGGCTGGCGTACCG
CTGGTAGAAGCCTTGGGCATTGTTGCAGGCGCTACCGGCAATACGGTTTACGAGCATGCC
GTATTGCGCATGCGCGATGACGTCTCGGTCGGTTACCCGGTCAACATGGCCATGAAGCAG
ACCGCCCTGTTCCCACACATGGTCATCCAGATGACGGGTATCGGTGAAGAGGCGGGCGCC
CTGGACGCCATGCTGTTCAAGGTGGCCGAGTACTATGAGCAGGAGGTCAACAATGCCGTT
GATGCCTTGAGCAGCCTGCTCGAGCCGATGATCATGGTGTTCATTGGTATCATCGTCGGC
GGCCTGGTCATTGGCATGTACCTCCCCATCTTCAAATTGGCATCGGTGGTCTGACGCATA
CATGGCATTTCTCGACCAGCATCCCGGCCTCGGCTACCCCGCCGCGGCCGCCCTGGGGCT
GCTGCTGGGCAGTTTCCTCAACGTCGTCATCCTGCGCCTGCCGAAGCGGCTGGAGTGGCA
GTGGAAGCGCGATGCGCGCGAGGTCCTGGAAGAACCGGACTTCTACGAGCCCCCACCACC
GGGGATCGTGGTCGAGCCCTCGCACTGCCCGCACTGCAAGCACAAGCTGAGCTGGTACGA
GAACATCCCGCTGTTCAGCTGGATCATCCAGGGCGGCAAGTGCCGCCACTGCAAGGCGCC
GATCTCGCTGCAGTACCCGCTGGTCGAGGCCCTGACCTCGGTGCTGGTGCTGGCCTGCGT
CTGGCAGTTCGGCTTCGGCTGGCAGGGCTTCGGCGCTATTGTGCTGACCTGCTTCCTGAT
CGCCTTGTCCGGCATCGACCTGCGCACCCAGCTGCTGCCCGACCAGTTGACCCTGCCACT
GATGTGGCTGGGCCTGATAGGCAACATCGACAACCTGTACATGCCGGCCAAGCCTGCCTT
GGTCGGCGCGGCGGTGGGCTATCTGTCGCTGTGGATGGTCTGGTGGCTGTTCAAGCAGCT
GACCGGCAAGGAAGGCATGGGCCACGGCGATTTCAAGCTGTTGGCCGCGCTCGGCGCCTG
GTGCGGGCTGAAGGGCATCCTGCCGATCATCCTGCTGTCGTCGGTGCTGGGCGCCATCAT
CGGCTCGATCTGGCTGTACACCCGGGGCCGTGACCGCGCCACGCCGATCCCGTTCGGCCC
CTACCTGGCCATCGCGGGCTGGCTGTACTTCATGTGGGGCGCGCCCGTGGTGGAGCAGTA
CCTGGTGTTGAGCGGACTGCGCTGAGGGGAATCCCCATGAGCCGCTATGTGGTTGGCCTG
ACCGGCGGCATTGCCGCCGGCAAGAGCGAGGTGACCCGGCGCTTCGAGGCGCTGGGCATC
GTGGTGGCCGACGCCGATCTGGCCGCCCGCGCGGTGGTTGCCGCCGGCAGCCCAGCCCTT
GACCGTATCGCCGAGCGCTTCGGCGCCGGCATGCTGCAGGCGGATGGCAGCCTGGACCGG
GCGCGCCTGCGGGCCCACGTATTCGCCGACCCGGCCGAACGGGCGGCACTGGAAACGATC
ACCCACCCGGCCATCCGCCTGCTGATGCAACAGCAATGCGCGCAGGCCGCCAGCCCCTAT
GCGATTGCCGCCATTCCGCTGCTGACTGAGGTCGGTGGGCGGCAAGCCTACCCGTGGTTG
GACCGGGTATTGCTGGTGGATGCGCCCGAAGCCGTGCAGCACGCCCGGCTGATGCAGCGC
GACGGCATCGACGCCGCGCTGGCCGACAAGATGATCGCCGCCCAGGCCAGCCGCGCGCAG
CGGTTGGCACTGGCCGATGATGTAGTGGTCAACGATGGTCACCCGGAGGACCTGCAGGCG
CAGGTGGAACGGGTGCATGAGCGGTATCTGGGGTTGGCTGGGGGCTGAGGCCTGGCTGTC
GGCCAGCGACCGGCACTACCGAAGCGCATCCGCGCATTGCGGCGATTTACCCTGCACCAG
CGTGGAACTGCTGTAGAGCCGAGCCCACGCTCGGCTGCGATCATCAAGCCGAGCATGGGC
TCGGCTCTACAAAGCGTTCTGCATTCACGCGTGGCGTGGACCTACTCCAGCTGCAGGCGG
GCATAACGGGCCAGTTCGCGTGCGCCGAGCAGCAGGCCGTCGACGACATCCGGGCTCAGC
TGCTGGTGGGCACCGCCCTGTTCGCGGGCGGCTTCGGCGGCGTGCAGCACCTGCATGAGT
GCATTCAAGCCGGCCAGGGTGCGGCTGAGGCCGGCCATGGTGGCCGCCTGGGCAGGGCTG
AGGCCCTGCGCTTCCAGTCGCCGGCCGTCGGCGGCATCGCGGCCGTCCATGCGGGCAAGC
AGCGCAGGCAGCAGATCCTTGGGATCATCGAGCAGGGTTTCGATGCGCGCGGCGACGTCG
GCCGGCAGCAGGTCAGCGGCTTCGCCGATCAGTGCGTACAGTTGGGGGAACACGGGGCGT
GCGGACATGGTGAATCTCCTCGCAGACGACGAGCCACCTGCGGATGCGAGGTGGCGGACG
GTGCGGGTTGGCGTACCGGAGACCCAACAACTCAAGCGCGAGGAAAAAGACTCCAGCGGA
TTCTGATGAATCCCCACGCACCATCCGCCGAAACGAGGCAGGCGATGCATTTTCCATGAT
GAGCCGCAGCCCACCCGGAGCGCTTGAGTTGAAGGTTTTTTTCAGGACGCCAATCCCGGC
CAGGGCACCTGCCCCGGCCGCCCCATCTGGCCATCACGTAGCGTTGTGATCTGTAAGGAA
ATTCTCAAGCCGCCGCTGAGGGTACGAATGCGTGCATGCGGACACACGCGCTACGTGGCA
ACGGTCACGGTGATGTCGTGTTGGGCTTCTGGCCCATCCTTCCTGCGAGGGGAATTCGAT
GGCACAAGCGACAGAGGGCGCGACACGAACCCGCTGTGGAGCCGAGCCTATGCTCGGCTT
CGGGAAGCCACGGCAGCCGAGCGCAGGCTCGGCTCTACAAGTGGAGCACCCACCCAAGCA
GGGGCCCTTACAACGGCTTCGGCGAGAACGTCAGCGTGGCGATCACGCCGCGCTCGCCAC
CGGGGCGCACGCTGACCTGCCAGCCGTACAGATCGCACAGGCGGCTGACGATCGACAGGC
CGATGCCGCCCCCCTGCGAATGGCCGGCATGCGTGCCGCGATAGCCGCGCTGGAACAGCT
TGGCGGCGTCCTCTTCGCTCAGGCCCGGGCCGCTGTCGGTCACCGACACTGAATTGCTGC
CGACAAAGACGCGCACTTCGCCATCCTGCGAGTACTTCACCGCGTTGCCGATCAGGTTGC
CCAGCGCCACCGACAAGGCCGCCTCCGGCGCATCGATCACCAGGTTGCGCTCGCCTTCCA
GCGCCAGCTCCAGCGGCTTGCCACCCAGCTGCGCGCGGTGGGCGTCCAGCAGCTGTTCGG
CCACGCGCGCGACGTTGCTGGTGCCCTGCCCGCGCTCGTTGCGCGACAGCAGCAGCAGCG
CGCCGATCAGGTCGCTGCACTGCTGTTCGGCGCGCTGGATGCGCTGTAGCCGCTGCAGCA
CCTTCTCATCCAGGCCGGGCCGGGTCAGCAGCAGTTCGGTGGCGCCACGGATCACCGCCA
GCGGCGTGCGCAGTTCGTGGCTGACGTCGGCATTGAACTCGCGGTCGCGCTGCACCACTT
CGGTCAGTCGCGACGAATAATCATCCAGCGCCTGCGCCAGCTGCCCCACTTCGTCATCGG
GGAAACGCGGCGCCAGCGGCTCGGGATCACTGGTGCCGCCGCGATAGGCACGCAGCCGCG
CGGCCAGGTCCGAAACCGGCTTCATCACCTTCGATGCCGACCACCAGCCCAGCACCAGCG
ACAACAGGCTGAACACCAGCACCGACAGCACCAGCGCGCGGTTGAGCTGCTGCCCACCGC
GCACGCTGTCGGTCATGTCGTAGGCCAGGAATGCCCAGGCGTCGGGCGTCTTGCGCACGG
CAAGCTTGTAGGAATAGCGCTGGCCGCGCTCGTCCACGCCGCCCATGTTGTACAGGCCAT
CCTTGAACTCATACCAGTCCGGCTCTTCCTCGCGCAGCGCGTCAAACTTGTCAGGCTTGA
TCAGGCGCGCACGCATCTGCTGCACGGGCAGGTCGGGGTTGCGATCCGGGCTCTCGTAGA
ACCGCCGCACGTACTCGTTGATGTTGCGGTTCATCACGTCTTCCACCAGCTGGTTTTCCA
CGCGCATGCGGGCCCAGTTGGTGGCAAACGCGAACAGTGTCGTCAGGCAGAAGCCCAACA
ACACGAACGAGACGATGATGCGGCTGCGCAGGCGCCGCCGATACGGCGAACGCCGGCGCT
CCCCCTTGGTTGCCACGGAATCAGGCTTCCGGGGTGGCGATGCGGTATCCGATGCCATGG
CGGGTCTGGATCAGCGGCACTTCAAACGGCTTGTCGACCACCGCACGCAGGCCGTGGATG
TGGACACGGAGCGAATCCGAGTCGGGCAGCTCCTCGCCCCAGACGCGGGTTTCCAGCTCC
TGGCGGGTGACCACGGCCGGCGCGGCCTCCATCAGGGCCTGCAGGATCTTCAGCGCGGTC
GGGTTGAGTTGCAGCAGCTTGCCCTGGCGGCGCACTTCCAGCGTGTCCAGGTTGTATTCC
AGGTCGCCGGTTTCCAGCACGCGGGTCTGCACACCCTTGCCGCGGCGCGACAGCGCGTTC
AAGCGCACTTCCACTTCCTGCAGCGCGAACGGCTTGATCAGGTAGTCATCGGCGCCGGAA
TCGAAACCAGCCAGCTTGTTGTCCAGCGAGTCGCGGGCGGTCAGCATCAGCACCGGGGTC
TGCTTGCGCGCTTCGTTGCGCAGCTTGCGGCACACTTCGATGCCATCCATGCCCGGCAGG
TTCAGGTCCAGAACGATGGCGTCGAACTCGTGGACCACGGCCAGGTGCAGGCCGGTCACG
CCGTCGGCGGCGAAGTCCACGGTGTGGCCACGATCCTCAAGGTAGTCGCCAAGGTTGGCG
GCGATGTCGCTGTTGTCTTCGATTACGAGAATGCGCACTGGGACCTCTGGTTCTTGAAGG
GTCGTCGGGGGGCCAGGCCCACCCGCTCAGGATGCCCCTGCGTGGGTGGACGCGACGTCT
ACCTGCTGAACGATACAGGTTCCATTCTTAACATTTCGTACCGAAGGGCCGACACCGGCA
AAAGCCCCCTCGGCGAGCGGTCAGCGGCTGATGCGCTGCTGGTCGGTCAGCGCCCGGCGG
CTGTCTTCCTGGGCCTTGCGACGCTGGGCCACGGTCAGGCAGACGCTGGTCGGCATGTTG
CTGCCGGTAAGGCGCTCGCGGCGGCAGATCATGCGGCTGTCGGCCTGGGCGCGGGTCATG
ATGGTGTTGACGATCTCCTGCTCGTTGAACAGGTCGTTGCGCTCCTGCGGGGCCAGCTCA
TCCACCTTCTCCCGGCCATTCATCTTGATCCGGATCCGGTTCAGTGCCTGCTGCACGCGA
CTCTTGTCCTCCAGCCCGATCTCGCTGTAGTCCTCGCTGCCCATGGCCGTTTCAACGCGG
CGGATCTGCTCGGACACCGGGGTGAAGGCATCCATCTGCACGGTGTCCTTCTGCGCCTTG
GCCTGCACGGTGGCTACCAGGCCGAGCGACAGCATCAGGGCAAGTGTCGTATTGCGGTAC
ATGACGAGCTCCATGTTCGTCCATGAATAGGGTCTCGACTTTACGATTCCGCCGATGCGC
CCACAAGGGACGCACGGCAGGGTGACCGATGGCGGCATGCGACCGGTCCGGCAGCGATCA
GGGCTTGTAGTTGTTGAAGCGCTGGTTGTCGTTGAGCGCCTTGCGGCTGTCTTCCTGCGC
CTTGCGGCGCTGGGCCACGGTCAGGCAGACACTCTGCGGCATGTTGCTGCCGGTGGTGCG
TTCACGACGGCAGACCATGCGGCTGTCGGCGTGGGCGCGGGTCATGATCGTGTTGATCAC
TTCCTGGTCGTTGAAGATCTCGGTGCGGTCCTGCGGACTGACCTGCTCCACGCGTTCGTG
GTCGCCCATCTTGATCTTGATGCGGCCCAGCGCCTGCTGCACGCGGCTTTTGTCTTCCAG
CCCGATCTCGCTGTAGTCCTCGCTGTTGATCGCCGTCTCAACGTTGCGGATCTGTTCGGC
CACCGGTGCGTTGGCGTCGAACTTCACCTGCCCTTTCTCGGGCTTGGCGTGGGCGGTGGT
GGCCAGGGCCAGGCCCAGCATCAGGGCGAAGGGGGTCATGCGCTGCATCGTTACCTCCAG
GTTCTTCCATGAGTGGAACATCGATCCTGCGGTGCCACCGATGCGCCGTCACAGCACACT
CGATGGGCCGAAGGGCGGTGCGGTCAACGCCCGGCGGGCGGTGGGCTGAGCGTGTTGTAG
CTGCGCTGGTCGTTGATCAGCGCCTTGCCTTTCTCTTCGATCCGGCGCCGTTCGGCCACG
GTCAGGCAGCGGCTCTTGGGCATGTTGCTGCCGGTGGTGCGTTCGTACCTGCAGATCTGC
CGGCTGTCTTCATGGCCACGCGCCAACAGGGTGTTGATGCGTTCCTGCTCGTTGAAGACC
TCGGCCTGCAGCTGCGGCGGCAGCTCCTGCACGGTCTGGCGTTCGCCCATGTGCTGGCGG
ATACGCGACAGCGACTGCTGCACCTGGCCGCGATCCTCGGCGGACAGTTCGGCATAGTCG
GGGGCGGCCAGGGCGGTTTCCACCTGACGCATCTGCTCGGCGACCGAGCCCTGCCGGTCC
ATCTGTACAGCCACTTTCTCCGGCTTGGCGGCAACAGCGCCAGACAGGCCCAGCAGCAAC
GCGATCATCATGATGCGGTACATCGCCAACCTCCCGATCCATCCCGGAACGAAGGGCCAA
CTCTACGACCGTCACGCGGCCTCCACAAGAGACCTTGGGCATGGGGCCGACAGGCATAAA
AAAGGCCCAGACGGTGCACCCGCCTGGGCCTGAAGTCGTATCCCGATACCGATCCTGCTG
AGAGGCAGAGCTGCGGTTCGCTGAAGCCTACGCCCGATCCGATTAAAGCCTCGTTAAAGG
CCCGGATCATTTGCCGGTGAGAATCATAACCCCATGGATAATCAGGGTTTTTTGATCTTC
TCTACGTGCTCGATGATGCGTGTCGCCACGTCGACCCCGCAGGCCGCTTCGATGCCTTCC
AGCCCGGGCGTGGAGTTGACCTCCAGCACCAGCGGGCCGCGCGCGGAACGGATCAGGTCC
ACGCCGCAGACCGACAGGCCCAGCGCCTTGGCCGAACGCACCGCCACCTGCTGCTCGGCA
CGGCTGGCCTTGGCCGCCACAGCGGTACCCCCGGCGTGCAGGTTGGAGCGGAAGTCGCCC
TCCGGTGCCTGCCGCTGCATCGACGCCACCACCTGGTCGCCCACCACGAAGCAGCGCAGG
TCGGCCCCCTTGGCCTCGCCGATGAATTCCTGCATCAGGAAGTTGGCGTACAGGCCGCGC
AGCGCTTCGACGATGCCGCGCGAGGCACTGGCCTTCTCGGTCAGGATCACGCCGCGCCCC
TGGGTACCTTCATTGAGCTTCACCACATGCGGCGGCGGGCCGAGCATGGACAGCAGATCG
ACGGTGTCATCGGGGTTGTCGCCGAACACGGTGACCGGCATGTCGATGCCCTTGGCCGCC
AGCAGCTGGTGCGCGCGCAGCTTGTCGCGCGAACGCAGGATGGCGTCGGACGGATTGGGC
GTGCGCGCGCCCATCAGCTCGAACTGGCGCAGCACCGCGGTGCCGTAGCGGGTGATCGAG
GCACCGATGCGCGGGATGACCATGTCCACGCCGGTCATTGGCCGGCCCTTGTAGTGCATG
GAAAAGCCATCGGCGGCGATGCGCATGTAGCAGCGCAACGGGTCCAGGATGCGCACGGTG
TGGCCGCGCGCGCGCGCCGCCTCGACCAGCCGACGGGTGGAATACAGGGAGCTGTTGCGG
GACAGGATGGCGAGCTTCATCGCGGTGGGATCGGTCGGCAGGCGCGAAGCATAGCGCGGG
CGTGTGGCGGGTGGATGATGCCTGGCCCGTGCCGCCTGCGCCGGTAGTGGCCGGCTCCTG
CGGCGACGATTCCGGCGAAAGAGTAACCATCGCCGGATACACCACAGGCCCGCATCACCA
TGCGGGCTGGTTCCGCTTCAGAACCCGCGCGCGGATTCACCCAGCGCTGCGATGCAGGCC
ATCTGCGTGACCGATCCGGCCGAGGTCCCCTCATAGATCTGCCACAGAAGCTGCGCGGCC
TTCGGCCCACCGGCGCGACCCAGTGCGCGCACTGCCGCCAGCTGGCGGGAGGTGCCGGCA
CCGGAGTTCCTGTAGATCTCATGAAGGCTGCCGACGACGTCGTCCTTCGTTTCCATGCGC
TGCGTCCCGTGTAGGAAATGCGGCAACGCTAACCGGGCGCGGATGGCCGTGGATATGAAA
CTAATCAGAAATGCAGAAGGCCGCTGATGAGCGGCCTTCTGTCTACACGCGTGGCGTGAT
TGGAGCGGGCGATGGGAATCGAACCCACGTCAGTAGCTTGGGAAGCTACAGCTCTACCAT
TGAGCTACGCCCGCATTGCGGGTGAAAGTCTATGCGGTTGGGCCAGTGTTGCGCAATGGC
AGCATGCCGCAATGGGGTCAGAGCCGTTTCCTGGCGGAAACGGATCCGACCCCCGGCGCA
ACAGGTCAGAGCCCTTTCCTTGCGGAAAGGGATCCGACCCCAGCGGGTGCTGCTTAGAAC
GTGCCGCTGAAGTTGGCGAACAGGGTGGCGTCCTGCGCGCGCTTCTGGCCGGTCGACGCG
CTCAGGCCGAAGTTGCTCTGCAGGCCGAACAGTTCGGTACGGGCACCCAGCACGACGGTG
GCGTAGTTCTTGTCGAAGTTCAGGCCGGGCACGCGGTAGTTGCCCAGTTCCGGCAGGGTC
TGCAGCCAGGCGCTGGCCTGCTTGGTGTCCTCGAACTCGTGATCGTAGGTCACCTGCGCG
TACGGCTTAACGGCGCCGCCATCGAAGCGGGCCTGCCAGCCGAGGCGGCCGACGGTCGAA
TCGACGTTCTGGCGGTCATAGCCCAGTGCGGTGGCCAGGGTGCCGGCCGCGGCGCTTTCG
GTGTAGCCGTCGATCTTCACCTTCTGCCAGATCACCGAGGCGATCGGGCCGTGGCGGAAG
CCGCCTTCGGTGCCGAACTCGTAACCGGCGTTCAGGGCGGCGGTCAGGTTGCTGCCGTCC
GGCGAACCACCGTGCTCACGGGTGGCCGGGCCCAGCTGGACCTTGCGGTTAACGTCATAG
GACAGCCAGGTGTAGCTGACCTGGCCGTTCACCCAGATGCGATCGCCGTACCAGCCGGCG
AACAGACCTGCGGTGGTGTCCTTCTGGGTGAAGTCGCCACGGCTATTGCCGAAGTCGGCG
CTGAGGCGGCCGAAGCCGGCGAAACCGCCGAACACCATGCCGTCGCGGGCCCAGTCGATA
CCGAACAGGCCGGCCGGGGCCAGGCCGTCGTACAGGTCGGCGTGGTCGTAGCGCTGCAGG
TCGCCACGCACGCCCCCCCACCAGGACAGGCCGTCAGCCGGCCGACCACCCAGGTGCATG
CTGACCTGGTCGGCACGCGAGCGGCCGATGGTCTGTGCCGAGTGGCTCAGCACCTGCTGC
AGGCGCGGGCCTTCCAGCACCGAGACCGCGTACTGGCCCAGCAGCTGATGACCGGCAGTG
GTCGGGTGCACACCATCGGCAAACAGGTAGGTGTTGGCCGCATCCGGGCTGACGTAGCTG
GTCGGGTTGCAGGTCAGGATGCTCTGCGTCGAGTTGGCCGGATCGATCTTGCAGGCGGTG
CTGGTGACGTTGGTGAAGCCGTACATGCCCGGGTTGGCGGTCACTTCACGCAGGATGCTG
AAGGTGTCGAGCGGAATGAACTCGATGCCCGCCTGCTTCAGACCACCGTACAGGGCCTTG
TTGTAACCGGCCGACAGTGCAGTGGCGGCGGCGGCGTTGGGGCCACGGAACTGCGGAGTG
ATGCCCACGTCCGGCAGATTCGGCACGAGCACGTACTGGGCACCGGCCTGCTTCAGGGCG
CCCACCAGCGCGATCTGGTCGGTGACCGCGGCGCCGATGATGCCCTGCACCTGGGCCTGC
GAGGCACCACCGGCCGCTGCGCGCGTGGCCGCGAACAGATCGTTGGCACCGCCCCATACG
GTGTACAGGGCATTGGCGTCAGCCTTGCCACCATTCGCAGCAAGGTAACGGGTCGCCTGC
GACTTCAGCGACGGAATGGCTCCGAGGCCACCCGCTTCGTCGGCCGATACACGGGCGCCG
CCGACGGCGTAGTTGTCACCGTTCTGGCCATTGCCGTTGGGCGTGCCGTTGAGGCCGTAG
TAGTTGGCGACCTGCTGCGCCCACACCCAACCCGGGTTGGTGGTGAACTGGCCGGTCACC
GGACGCACATCGGCCGGCAGCAGCGGGCGGAAATAGCCAGCGTCGGTCAGGCTGTCACCG
AAGAACACGGCCTTGGAATAGGGGGATTCGCCTGCCATGGCCGGAAGCGCGGCCAGCGCG
ATCGCGGCCGCCATCAGGGAGCGGATCGGGCGTTTGCTGAGCAGCATGTAAAAAACTCCT
GTGGGGATATCGTTGAGGACCCGGCGGACGTACGCCGCCGCACGGTGAATGGTTCCACTG
CGCCGCGTTTTGCTCACGCTGCGCCGCCGCATGGATTGTCGCCTGAGGGCGCTGGACCAC
GCTGTGCCGGGGCTGGCGATCAACGAAATTTGCAAGGGTTCCGATCCGCGCAGGCCATCG
GCGACAATGCGGCGATGAACATCCAGCTCAACGGCGAACCCCGTACCCTGCCCGCTTCGG
CGACCCTCCACGACCTGCTGCAGGCCGAGCAGCTGCTGCAGCGCCGGGTGGCGGTGGAGG
TCAACGGCGAGATCGTCAGCCGCAGCCGCCATGGCGAGCACGTCCTGGCCGAAGGCGACG
TGGTGGAGATCGTGCACGCGCTGGGCGGGGGCTGAGGCCTGCGCGGGTGTTCAGGGGTCA
GATCCCTTTGCCGATGGCAAAGGGATCTGACCCCACGCTCGACCCCGCCCTCTGCGTGAC
CCCATCTTCAGGCGGATAAGCGATAATCGCGCCATGAACGTTCATGTCTCCCCCGATTCG
CTGGTGATCGCCGGCAAGACCTATGGCTCGCGGCTGCTGACCGGCACCGGCAAGTTCAAG
GACCTGGAAGAAACCCGCCTGGCCACCGAGGCCGCTGGCGCCCAGATCGTCACCGTGGCC
ATCCGCCGCACCAACATCGGGCAGAACCCGGGCGAGCCGAACCTGCTGGACGTGCTGCCG
CCGGAGCGCTTCACCATCCTGCCCAACACCGCCGGCTGCTACACCGCCGAGGACGCCGTG
CGTACCTGCCGGCTGGCCCGTGAGCTGCTGGACGGCCACAACCTGACCAAGCTGGAAGTG
CTGGGCGACCAGAAGACCCTTTACCCGGACGTGATGCAGACCCTGAAGGCCGCCGAGCAG
CTGGTCAAGGACGGTTTCGAGGTGATGGTCTATACCTCCGACGACCCGATCCTGGCCAAG
CGCCTGGAAGAGATCGGCTGCGCTGCGGTGATGCCGCTGGCCGCGCCGATCGGCTCGGGC
CTGGGCATCCAGAACAAGTACAACCTGCTGCAGATCATCGAAGACGCCAAGGTGCCGATC
ATCGTCGACGCCGGCGTCGGTACCGCTTCGGATGCGGCGATCGCGATGGAGCTGGGCTGC
GACGGCGTGCTGATGAACACCGCCATTGCCGGTGCGCGCAGCCCGGTGCTGATGGCCAGT
GCGATGCGCAAGGCGGTCGAGGCCGGCCGCGAGGCCTTCCTTGCCGGGCGCATCCCGCGC
AAGCGCTACGCCAGCGCCTCCTCGCCGGTGGATGGGCTGATCGGCTGATGACCAATCCTT
TTGACAGCGCCGGTTCCAAGGCCCCGCCCAAGCCCTTCACCGTGAGCGAGGGCCGCCGCG
AGGTGCGCAGCTTCGTGTTGCGCCAGGGCCGCTTCACCCCTGCCCAGCAGCGCGCGTTCG
ACGAACGCTGGCCGCGCTTCGGCCTCGACTACACCGGCCAACCGCGTGACCTGGACGCCA
CCTTCGGCCGCCCGGCACACAAGGTGCTGGAAATCGGCTTCGGCAACGGTGCCGCGCTGC
GCTTCGCCGCCCAGCACGACCCGTCGCGCGACTACATCGGCATCGAGGTGCACGCCCCGG
GCGTGGGCCGACTGCTGAACGCGCTGGCCGAGGACAATGCCGACCACGTGCGCCTGTACC
ACCACGATGCGGTGGAAGTGCTGCAGAACGAGATCGCCGACGGCGCGCTCGATGAAGTGC
GCATCTACTTCCCGGACCCGTGGCACAAGAAGCGCCACAACAAGCGCCGCCTGCTGCAGC
CGGCGTTCGCCGAACTGCTGGTGCGCAAGCTGCGCCCGGGCGGCCGCCTGCACTGTGCCA
CCGACTGGGAGGACTACGCCGAGCAGATGTGGGATGTTCTCGATGCCACCGCCGGCCTGG
TCAACCGTGCCGGCCCGCGTGGCAGCGTGCCGCGCCCGGACTGGCGCCCGCAGACCCACT
TCGAGACCCGCGGCCAGAAGCTCGGCCATGGCGTCTGGGACCTGCTGTACGACCGCACCT
GACGATCGCCTGAGGACGCCGCGCCCCACATGGATACCGCGCTGACGCTGACCAACGACA
TGAAGCTCGTGCTCGGGCTGGTCGGCTTCACGATGGCGATGTTCCTGTTCGAGCGCATCC
GCGCCGACGTGGTCGCGCTGGTGGTGCTGGTGGTGCTCGGTGTCACCGGACTGATCGCGC
CGGAGGAAATCTTCGGCGGTTTCTCCGGTAACGCGGTGATGAGCATCATCGCCACCACCA
TCCTCGGTGCGGGTCTGGACCGCACCGGGGCGCTGAACCGGCTGGCCGCCTGGCTGCTGC
GGCGCGGCCACGGTGTCGAGCAGCGGCTGCTGATGATGACCACGGCCATCGCCGGCCTGA
ACTCATCCTTCATGCAGAACCCGTCGGTGATGGCGTTGTACCTGCCGGTCGCCTCGCGAC
TGGCAGCGCGCACCGGGCTGACGATGCAGCGCCTGCTGCTGCCGATCTCGGCGGCGATCG
TGATGGGCGGCGCGCTGACCATGGTCGGCAATTCGCCGCTGATCCTGCTGAACGATCTGC
TGGCCTCGGCCAACAACAACCTGCCCTCCGGCCTGGCCACCATCGAGCCGCTGCGCATGT
TCGCGCCGCTGCCGATCGGCGTGGCACTGCTGGTCGCCTCGCTGCTGTACTTCCGCTACT
ACGGCGACCGCAAGCTGATCGAGGAAGAAAACCTGGTCAACGACGGGGTCACCCCGGCGC
GAACCGAGAGCTACTTTGCCAAGACCTACGGCATCGAAGGCGATGTGTTCGAGCTGGTGG
TCAGCGCCGAAAGCCCGCTGGTCGGCATGACCCTGGGCGAGGCCGAGACCCTGCACGATG
CGCCACTGCTGCTGGCCCTGAAGACCGGCAATGACACCCGCCTGGCGCCGCCGGCGGAGA
TGCGCATCTGGGTCGGCAGCGTGCTCGGTGCGATGGGCCCGCGCCAGCAGATCAGCGACT
TCGCGCAGAACCAGTTCCTGCGCATGTCCTCGCGCCTGAAGCACCTGGGCGACCTGTTCA
ACCCCAGCCGCGCCGGCATTTCCGAGGCGGTGGTGCCGCCGACCTCGAACGTGATCGGCA
AGAGTGCGGCCGACCTGCGCCTGCGCAAGGAGCGCGGCATCAGCCTGCTGGCGATCAACC
GTGACAAGCAGGTGATCCGCGAGGACGTGCGTGACGTGCAGCTGCGCGCCGGTGACATGC
TGGTGTTCCACAGCATCTGGACCGACCTGGCGCAGGCTGCCAAGAGCCGCGACTTCGTGG
TGGTGACCGACTACCCGACCGGCGAGCAGCGCCCGCACAAGTTCAAGATCGCGATGGCGA
TCTTCGCGTTGACCATCCTGATCGCGCTGACCAGCAAGCTGCCGGTGGCGCTGACGCTGA
TGACCGGCGTGGCCGGCATGCTGCTGACCGGCGTGCTGCGCATGGACGAGGCCTATGCCT
CGATCAACTGGAAGACGGTGTTCATGATGGCCGGGCTGATTCCGCTCGGCTGGGCGATGG
ACTCCAGCGGTGCGGCCGCGTGGGTGGCCGGCCATACCATCGACAAGCTGCCGACCGGCA
TTCCGGTGTGGGTGCTGGAGGTGGCGCTGGCGCTGCTGACCACGGCGTTCTCGCTGGTGA
TCAGCCATGTGGGCGCGACCATCGTGATGGTGCCCATTGCGGTGAACCTGGCACTGGCGG
CGGGTGGCAACCCGACCGCGTTCGCACTGATCGTGGCGCTGTCGGCGTCCAACAACCTGA
TGACGGCCTCCAACCCGGTGATCTCGATGATCACCGGCCCGGCCAACTACACCCCGCGCG
AGATGTGGCGGGTCGGCGGCCCGTTGTCGCTGATCTACACCTGCGTGGTGGTGCTGATGA
TCAACCTGATGTTCTGAGGGACTTGATCGGCAGGGCTGCGCCCTGCACCTGCAGAAGCCG
AAGCAACAGCAACAGCGGGCATTCCGTGGGATGGCGGGGCACTGTGGGTTTGCGGGGACG
CCGTAAACCCATCCATGGGGGCTTGGCCGCGGCATCCATGCCGCTCACACCCCGCAAACC
CACAGTCCGCCGCCTTCGACAGTTTCACGCGGCTGGTGGTGGGTGCCGACCGTTGGTCGG
CACGGATCTCGCTCTGGTAGCTGTCGACCTTGGTCGACACGGCTTTTGTAGCGTCGAGCC
GTGCTCGACTGCTTCTGGCCTCAAGCCAGGTAGACCTGCCCGTCGCGCACGTCCACCGGC
ACCGCGCGCAGGCGGTCGCCCTTGCACGGGCCGGCGATGCAGTCGCCACTGTCCAGCGCG
AACGACGCGCCATGCGCGGCGCACACCAGGTGGCCCTCGCGGCTCTTCAGGAACTGCCCC
GGCGCCCAGTCCAGGCGGCGGCCGGCATGCGGGCAGATGTTCAGGAATGCGCGCACCTGC
GCGCCGTCGCGGTACAGCACCAGCGATTCGGCATCTCCATCGACCACCGCTTCGACCTCG
GCAAACGCGCCATCGGCAATGGCATCCAGGGCGATCAGGGCAGCAGCGGCAGTCATGGCG
AAGGCTCGTACGATAAACCCGCATTGTCGCATGCCCACTCAGGTGACTGGCTGCGACATG
AACACAAGTCATTGATCCGTAATAAGCACAGGCTATATTTAACGAGTTTTTCACTCAATG
ACAGTGGCGCGTCCCGATACTCTGGTTTCGCTGATCCCAGCCTATCGAGCCGCCATGTTC
AATCGCGCATCCGCCTTCAACCAGTTCCGCACCCTGTTCGCGCCGCGCAAGCCGCGCCAC
CCGCTGGTGCGCGTTGCCGTGGGCCTGCTTGGCCTGGCGATCCTGGCCGCGATGGTGTTC
ATCGGTGTGTTCGTCGGTGCGGCGATGATCCTGGTCGGCCTGGCGTGGAAGCTGCTGGCC
TCGCGCAAGCCGGGTGTTGCCCGCCCGGTCGACCCGACCGTGGTCGAAGGCGAGTACCGC
GTGGTACGCAAGCCGGTGTTGCCGGCCTCGCGCTGATCCACCTCCTGCGCGCCCGCTGAC
GGCGGGCGCCATGCGTTCTAGACTGCGGGCACGCCCTTCCTGGATGCCCGCATGTCCGAT
GTCTCCGATGTGATCCCTGCCGTAGCCCTGCCGCGTGTGCCGGTAGCCGGTGGTGGCAGT
TTCCCCGTGCACCGCATCTACTGCGTCGGCCGCAACTTCGCCGACCACGCCCGCGAAATG
GGCGCGGCCGTACCGGCGGCCGATGACCGCGGCCGCCCGATGTTCTTCAGCAAGCCGGCC
GATTCGATCGTGGTCGGTCACGACGATGCCATCCCCTACCCGCCGGCGACCGCCAACCTG
CACCACGAAGTGGAGCTGGTGGTGGCGATCGGCCGCGATGCGCCCGTCGGCGAGCTGGCG
GTGGCCGATGCCGACGCACTGGTCTACGGCTATGCCGTCGGCCTGGACCTGACCCGCCGC
GACCTGCAGGCCGCCGCCAAGGACAAGGGCCACCCGTGGGACGCGGCCAAGGGCTTCGAT
GCCTCCGCGCCGATCAGCGAAATCGTCCACGCCGAGGAAGTCGGCGACCTGGCCGCGCTG
AACCTGTCGCTGGAGGTCAACGGCGAGGTGCGCCAGCAGGCTCTGCTCGACCAGATGATC
TGGAACGTGCCGGAGATCCTGCATGAGCTGTCCAAGCTGTGGCAGCTGCGTGCCGGCGAC
CTGGTGTTCATGGGCACGCCGTCCGGCGTGGCCGCGCTCAAGCCCGGCGACCGCTTCAGC
GCGCGCCTGGAAAACGTGGCCGAGCGCCACGGCGTGATCGCCGGCTGACATCACCTGCGC
TACCCTGCGCGCTGTCCACTTCCCCACCGGAGAAAAACAACAATGGGAATGCTCACCGAG
TTCAAGGAATTCGCGATGCGCGGCAACGTCATCGACCTCGCCGTCGGCGTGGTGATCGGC
GCGGCCTTCGGCAAGATCGTGACCGCACTGGTCGAGAAGATCATCATGCCACCGCTGGGC
TACCTGATCGGCCGCGTGGACTTCTCCAGCCTGGCCTGGACGTTGTCGCCAGCCCGGCTC
GGACCGGATGGCAAGGAGATCCCGGCGGTGGTGGTTGGCTACGGCGACTTCATCAACACC
GTCATCCAGTTCGTGATCGTGGCTTTCGCGATCTTCATCGTGGTCAAGGCGATCAACCGC
CTGTCGCGCAAGAAGGAAGCGGCACCGGCGGCGCCGGCCGAAGAAGTGGTGCTGCTGCGC
GAGATCCGCGACAGCCTGAAGAAGTAAGGGTACCGGGCGCCTATGGGCGCCCCTCCCACC
TGTAGAGCCGAGCCCACGCTCGGCTGATCTGCAAAAGGCAGCCGAGCATGGGCTCGGCTC
TACAGAAGCAGGCGAAAGCCCCGCTCCGGCGGGGCTTTCGCTTTGCTGCATCTGGCGGGA
AACAGCATCCGCGCCAGCCATGACCTCCCGCCCATGCGCCGGGCTGAACGACTGTTAAGC
TCCAAGGCTTAGGTCCCTTCCCGGAGTTGTCCATGCGTCGCCGCGTCCTTGCCATCGCAT
CCTCCCTCGCCCTGTTGGCCGCCCCGGCCTTCGCGGCACCGCGCACCACCACCCTGCCCC
CCGCCTCGCTGGCGACCGCCGCGCAGCTGCGCGACCAGGCGCTGGCCGATGACACCGGCT
GGAAGGTGGTCGAGTCGCTCACCACCGAGATTGGTCCGCGCATCGCCGGCAGCGAAGCCG
ATGCCCGCGCCGTTGCCTGGGCCGAAGCCAAGTTCAAGGCCCTGGGCTTCGACAAGGTCT
GGAAGGAGCCGGTGACATTCCCGAAATGGGAGCGCCGCAGTGAACACGCCGCCGTGACCG
GCAGGAACCCGCAGCCGCTGCAGATCACCGCACTGGGCGGCAGCCCGGGTGGCACCGTGG
AAGCCGAGGTGGTGCGCTTCGCCGATCTGGCCGCGCTGCAGGCCGCACCGGCAGGTTCGC
TGAAGGGCAAGATCGCCTTCGTCGATTACCAGATGCTGCCCTTCCGCGATGGCCGCGATT
ACGGCCGCGGCGGTGCGATCCGCAGCAAGGGCCCATCCGAAGCCATCCGCAAGGGCGCGG
TCGGCTTCCTGATGCGCTCGGCCGGTACCGACTCGCACCGCGTGCCGCACACCGGCATCA
CCCGTTTCGATGACGGCCTGACCCCGGTGCCGTCGGCCGCGCTGTCGGTGCCTGATGCCG
ACCAGCTGGCCCGCCTGCTGGCGCGTGGCAGCACCACAGTGAAGGTGGCACTGGATTGCG
GCTGGGACGGCACCGCCACCTCGTACAACGTGATCGGCGAGATCACCGGCCGCAGCCTGC
CGAAGGAAGTGGTGGTGATCGGTGGTCACCTGGATTCGTGGGACCTGGGCACCGGCGCCG
TGGATGACGGCGCGGGCGTGGGCATCACGATGGCCGCCGGCCACCTGATCGGCCAGCTCA
AGCAGGCACCGAAGCGCACCATCCGCGTGATCGCCTTCGCCAACGAGGAACAGGGCCTCT
ACGGCGGCAAGGCCTATGCCGAGGCACACGCCAAGGACGTGGCCCTGCACCAGCTGGCCG
CCGAGAGCGACTTCGGCGCAGGCCGCATCTATGCCTTCAATACTGGTTCACCGAATCCGG
AAGGCTCACGTGAAGCGACGAAGCAGATTGCCGAAGTAATGAAGCCGCTGGGCATCGAGT
ACCAGGCCGACAAGGGTGGCCCGGGCCCGGACGTCGGCCCGCTGGCCGCCAAGGGCGGTG
CGTGGGCGTGGCTGGCGCAGGACGGCTCGGACTACTTCCACCTGCACCACACCGCCGACG
ACACGCTGGACAAGATCGACCCGAAGGCACTGGCGCAGAACGTGGCCGCGTATACGGTGT
TCGCCTACCTGGCGGCGGAAGCCGACGGCAGCTTCGGCAGCGAGGCCAAGGCGACCACGC
CGCCGAACGAGTGATGCGCTGGCGCCGGGCCATGCCCGGCGAGTGCAGCGGGAAGAGCGG
TGCGAACCGAGGTTCGCACCCACCGGGCAATGGCGTGGGTCAGAGCCCTCGCCCTGGCGA
GGGATCTGACCCCGATCCTGTCAGCCTTCCCACACGCTGGTGTTGCGCACGCCCAGCAGT
TTCGGGTTGAACAGCGGATCCTTGCCGGCCTGGCGATGCTGCTCGTAATCGCGCAGTGCG
GCCAGGGCAGGCCTTTGCAGCAGCAGGATGGCGATGATGTTCAGCCAGCTCATCAGGCCG
ACGCCGATGTCGCCCAGCGACCAGGCCACTGTGGCACTGTTCACCGCCGAGTAGCCGGTC
GCTGCCAGGAACAGCAACTGGAAGACGCCCATCAGCCACGCCGCCGGCCGATCGCGGCAC
AGATAGCTGACGTTGGTCTCGGCCATGTAATACAGCGCCAGGATGGTGGTGAACGCAAAC
GGCAGGATCGCCAGCGCCACGAACGAACGGCCGAAGCCCGGCAGCGTCGATTCCACCGCG
TGCTGCACGAAGCGTGGGCCGGCTTCGACACCCGGCAGATTGCCCAGCAGCAGGCGCGCC
TCATCCGGAATACCGTTCACCGCCGGGTCGTAGACGTTGTACAGGCCGGTGGACAGGATC
AGGAAGGCGGTCGCACTGCACACCACCATTGTGTCGATGTAGACCGAGAACGACTGCACC
AGGCCCTGCTTGACCGGATGCGAGACTTCCGCGGCGGCGGCCGGATGCGCACCACTGCCC
ATGCCGGCCTCGTTGGACAGCACGCCACGGCGCACGCCCCACTGGATGGCGGTGCCGATC
ATCGCGCCGAACGCCGCATCCACGCCGAATGCACTGCGCAGCACCAGCATGATCACCTCC
GGCACCCTGTCCGCGTTGAGCACCATCACCAGCGCCGCGACCAGCAGGTAGGCCACGGCC
ATCAGCGGCACCACCCATTCGGCCACGCGCGCAATGCGCCGCACACCGCCGATGAGGATG
GCCCCCAGCACCACCAGCAGAACCGCCGTGGTGGTCATCACCGGCACGTCCCAGGCTTCG
TTCACCGCACTGGTGATCGCATTGGACTGCGTGCCGGCCAGCATCGCGCCCGCCAGCACC
GTCACCAATGCGAACAGCACGGCATACCAACGTTGGCCGAGGCCTTTTTCGATGTAGTAC
GCCGGGCCACCCCGGTATTGTCCTTTGCCGTCGCGCTCCTTGTAGATCTGCGCGAGCGTG
GACTCGATGAAGGCGCTCGAGGCGCCGAGGAAGGCGACGATCCACATCCAGAAGATCGCG
CCGGGCCCGCCGAAGGCGATGGCCATGGCGACGCCGGCGATGTTGCCCACGCCCACGCGG
CTGGACAGCGAAAGGGACAACGCCTGGAACGGCGACACGCCGGCATCGGAGCGCTCATGG
CGGAACATCAGGCGCAGCATGTCCGGCAATGCACGCAGCTGGATGAAGCGCGTGCGGACG
CTGAAGTACAGGCCGGTGAGCAGGCACAGCACCACCAGGTAGGGGCTCCAGACGACGCCA
AGGATCGCGTTGACGATGGATTCGATGTTCATCGGCGGCCCCTCAGAAGAACATGCCCAG
GGCGACCTGGGGGCTGATGATGCGGCCGGTGTTGCGGCCAGCCACGCTGAACTCGACGCC
GGCGATCAGGCCCAGTGACGGGCTGAAGTGGTACTCCACGGCCGGCGCCAGGGTGACGCT
GCGGCTGGCCGGGCGATGCTCGTCGATGCGTTCGAAACCACCGCTGGCGTTGCGCGCGAA
ACCCCTCAGGCGCTGGCCGGTCTCGCGGCTGGCGGCCACTTCCATCACGCCCACCCAGCG
CGGATTGAAGCTGTACTCGGCGCCGACCGACAGGCCCAGCACCGACCCCCGGGAGATGTG
CCCCTGGAAGCTGTCGTCGGTGCCGTAGACGCTGGCCCCGGAGATCGCCGTCCGCGACGG
CGCAGGCCCGGCGCTGAGCTGGGCACGCCAGCGCAGCGGGCGGTCGTTACCCAGCCAGAC
CACCTGCTGCACGCCCAATGCGGCAGTGGTGCGCTGCACACCGTCGCCCTGCGCATCGAG
CGGATTGCCGGTGATGCGGTCATGGCTGCCGGTGCTGAAGCGCTGCACCAGCGCGACCGA
GATGGCCGGACGCGTGCCATCGGCATTGGGCGCCTGCAACAGGTACTGCAGGCGCGCGGT
GGTGTCACCGGCACGGAAACCACTACTGCGCGCGCCGCCCTGTTCGGCACGCGATGCACT
GAGATTGACCTGCCCCATCACCCGGTCGCTGAAGCCGTAGATGATCGGTACCACCGTTGC
CCATGCGCCGCTGCGTTGCCCACTGCGGCGGCGATGGCCGCCATCGTCGTAATGATCGCG
GCTGTCGATCCGCACCAGATAGGGTTCGATGTACCAGTTGCCCTGCGGCAGGCCAGCCGG
GTTGGGGGTGATCAGCGGCCCGGTGAAGTTGACGCCGTCCAGGCTGCGTTCGCTGGCTGC
GGCACGGCCGTTGGCAAGGACGCTGGTCAGGACCAGCAATGCGATGAGGATACAGCGTGG
GTGATGCATGGCAGCCTCTTCTGGACAACGTGGGATGGAGTTCCACCCTGCGTTGCCGGA
AGCGGCTGACCAATAAGGAAACTTTCAAAACATCATGCGCGCTTGACGCAATTACGGACC
CTGGAAGGGGTCAGAGCCCTCGCCTGCGGCGAGGGATCCGACCCGGGATACCGGATCAGC
CGCGGCGACTCGCCCACTGCGCCAGCAGTACCGCCGTGGCCGAGGCCACGTTCAGGCTCT
CCACCGCGCCGCTGCCGGGAATCGAGACCTGCTGGTCGCACGCTCCCGCCAGGCTGCGGT
CCATGCCCTCGCCTTCGGCGCCCATCACATACACCAGGCGGGCCGGCAGCGAGGTGCGGA
ACACGTCGTCACCGCCCTCCACCAGGGTCGCCGCCAGGCCGAAGCCGGCCGCACGCAGCT
GCGTCATCGCCTGGGCGGTCTCCGGCAGCTGCACCAGCGGCACCGCTTCTGCACCGCCCT
CGGCCACGCGCGCGGCGGCACCGGACAGCGCCAGCGTGCTGCCGGCCGGCAGCAGCAGCG
CCTTGGCGCCGAAGTGTGCGGCCGAGCGCAGGATCGCACCGAGGTTGTGCGGGTTGCCCA
CGCCATCAAGCCACAGCGCCAGCGCCGGGCCGTCGCCGACCTGCTCCAGCCACTGCGCCA
GCGGCAGCGCCGGTGCGCGCAGCACATCGGCCACCACGCCTTCGTGGTGGGTGGTGCCGG
CAAGCTTGTTCAGATCGCCGTCTTCAACCACGCGATACCCCACGCGGTTGGCCACGCACC
ACTTCAGCAGCGGCTGCAGGCGCGGAATGCGCGCCTCCAGCAGGTACAGCTTGCGCAGCG
CCTGTGGCCGCGCTTCGAACGCGGCCAGCACGGCATTCAGGCCGTACAGGCGCAGCTCGT
CGCCGCCACCGCGCCCACCACCGCCCGTGGCCGGCACCTCCGGGCGCGGCAACGGCGTTG
CGCGCGGCGGACGGGCGGACGGGCGGCGGTTGTTCCAGGGGTTGTTCACTTACACACTCT
CCTGCTTGCGCTGGCGCCAGAAATCGGCGTTCTTGATGCCCAGGGCATCAGGGTCGAACA
CCGGATCCAGGCCCAGCTTCTTCTGTCGTTCGTAGTCACGCAGGGCCAGCATCGCCGGCT
TCTGGATGATGAGGATGGCAATGATGTTCAGCCAGGCCATCAGGCCGACGCCGATGTCAC
CCAGCGCCCAGGCCAGGGTCGCATTATGGAACGCGCCGAACACCACCATGCCGATGATGC
CCAGGCGCAGCACCAGCACGGTCAGCGGGCGCTTCCTGTTGTGGTTCACATAGCTGAGGT
TGGTCTCGGCCATGTAGTAGTACGCCATGATGGTGGTGAAGGCGAAGAAGAAGATGGCCA
CCGACACGAACGCCGAACCCCAGCCCGGCAGCACCGCTTCCACGCCGGCCTGGGCGTAGC
CCGCACCTTCGGGAATGCCGGCCAGGCCCTGGAAGATCGGCGCGGCGCCCTCCACCGGCG
AGTACACGTTGTAGGTACCACTGGCCAGGATCAGGAACGCGGTGGCGGTGCACACCATCA
TGGTGTCGAAGTAGATCGCGAAGGCCTGCACGTAGCCCTGCTTGGCCGGGTGCGAGACTT
CCGAGGCGGCCGCTGCATGCGGGCCCGAGCCCTGGCCGGCTTCGTTGGCATAGATGCCGC
GCTTGATGCCCCACTCCACCGCCAGGCCCATCATCGCGCCGAATGCGGCATGCGTGCCGA
AGGCACTCTTGAAGATGATGCCGAACATTTCCGGCACGCGGTCGTAGTTGATGATCATGA
TGATGATGGCCATCAGGATGAAACCGGCGGCCATGAACGGCACCACCACTTCGGCGAAGT
TGGCGATGCGCTTGACGCCACCGAAGATCACCACGCCCAGCAGCAGCGCCACCACGATGC
CGATGCCCAGCTTCAGCGCCTGCACCGATTCCATGCCGAAGGCCTGGCCATCGAGCGGAC
CGCACAGCGCGGTGCCACGGCAGGCGTTGATGATGCTGTCGGCAATGGCGTTGGCCTGTA
CGCCCGGCATCAGGAAGCCGGCGGCGATGATCGTGGCGATGGCGAAGGCCAGCGCGTACC
ACTTCAGGCCCATGGCCTTTTCGATGTAGTACGCCGGGCCACCGCGGTAGCGGCCTTCGG
CGTCCTTGGTCTTGTAGATCTGCGCCAGGGTGCATTCCACATACGACGTGGACGCGCCGA
GGAAGCCCATCACCCACATCCAGAAGATCGCACCGGGGCCGCCGAAGGCGATGGCCGTAG
CCACGCCGGCGATGTTGCCGATGCCCATGCGGCCGGCCATCGACATGGCCAGGGCCTGGA
ACGAGGACACGCCGGCGTCGGATTTCTCACCCTTGACGGTGAGGCGGCACATCTCGAAGA
AGCCACGGATCTGCATGAAGCGCGTGCGCAGGCTGAAGAACAGGCCGGCGCCCAGGCACA
CGAAGATCAGTGCCTTGCTCCAGATGATGCTGTTGATGAAGTGTACGGTTGCTTCCACGC
GCGCTCTCTCCAGTCGGCGGGTTGTAAGGACGTCCCGTCGGCTGGAAGGGACCGGTCGAT
TCTCCCTGATCGCAGGCCGCTGCGGTAGCGCTGTTTTGTAGAGCCGAGCCCATGCTCGGC
TTGGCCCCCCGAGGAGGCAGCCGAGCATGGGCTCGGCTCTACAACAGCCAGCCCGCGTGT
TCAGGGCAGCTGGGTGCGTACCCTGGCGAAACGGCGAAGGTCGTGCAGCACGCCGCGCTT
GTAGACCGCGCAGCGCTCCACGCCCTCCTCCTGGAAGCCGTTCTTCTCCAGCACCCGCGC
CGAGCCGAGGTTGAAGTCGACGACCGTGGCCTGCAGCCTGAACAGGCGCAGCTCGTCCAT
CACCCACGGTGCGAACAGCCCGACCACACGGGTCATCACGCCCTGCCCCCAATAGGCCTG
GCCCAGCCAGTAGCCCAGTTCGGCGGTGTGCCCACGCTCGGCCATGCCCTGCTGGGCAGC
GACGCTGCCGCAGGCCTGGCCGTCGATCTCGATGGCCAGATTCAGGGTTCCGGGGGCCAG
CACGCGGCCGGCGAGGAAGGCCTCGCCATCGGTGCGCGTGTACGGGTACGGGAAACGGTC
GCGCAGGCCGCGCGACACCTCGGGATCGTTGGCGTGGCGCAGCAGCGATTCCAGATCATC
CGGGCGCCAGGGGCGCAGCTGGAAGCCGTCGCCTCGAAGTGGCGTCAGAGCCCTTTCCCT
TTGGGAAAGGGGTCCGACCCCGTCAGCGAGGGACCCGACCCCGTCGGTGTGCCGGTCAGG
CATGGCCGCCCACCGACGGCGATTCCGCTTCCTGCTTCTCCAGCTCGCGCTTCACCGCTT
CCGGCGAACGGGTGTACGGGGCAAGCCGCGCGTAGAACGCCGGCACCACGAACAGCGACA
GGAAGGTCGAGAGGGTCACGCCGAAGATGATCACGATGCCGATCGTGCCACGGCTGGCCG
AACCGGGACCACCGGCCACCACCAGCGGAATGGCGCCGACCACGGTGGCGATCGAGGTCA
TCAGGATCGGGCGCAGGCGCACCATCGCCGATTCAATGATCGCCTCGCGCACGCTGCGCC
CATCGTCGCGCAGCTGGTTGGCGAATTCGACGATGAGGATGCCGTTCTTCGCGGCCAGGC
CAACCAGCATCACGATGCCGATCTGGCTGAACAGGTTCACCGTACCGCCACTCACCCACA
ACCCGACCAGCGCGCCGAGCACGCCCAGCGGCACGGTCAGCATGATGGTGAGCGGGTGGA
TGAAGCTCTCGAACTGCGCGGCCAGCACCAGGTAGACCACCAGCAGGGCCATGGCGAAAG
TGAGCAGCACGGCGCCACCGGCGCTCTGGTACTCGCGCGATTCACCCTTCCAGTTCACCT
GCGCGTACTGCGGCAGCTCTTCCTGGGCCACGTTCTGCGCCCAGGCAATGGCCTCGCCCA
GCGGATAGCCCGGCGCCAGGCCGGCACTGATGGTGATCGAGCGCAGGCGGTTGAAGCGGT
TCAGGGTGCCGGCCTCGGCCACTTCGCTCAACGTGACCAGGTTGGACAGCGGCACCAGTT
CGCCAGAGGTGGCGCGCACGCGGATCGCGGCCAGGTCGGCCGGGCTGGCGCGACCGTCAC
GTCCGGCCTGCACCAGCACGTCGTACTCCTCGCCGTTGTCGACGAAGGTGGTGACGCGGC
GCGAGCCCATCATGGTTTCCAGCGCCGAACCGATCGCGGTGACCGGCACGCCGAGATCGG
CCGCACGCTGGCGGTCGATGTTGACCCGCATCTGCGGCCGGGTTTCCTTGTAGTCCGAGT
CGGGGCCGACCAGGCCGGGGTTGTCGGCCATGCGCAGCAGGATGCGGTCGCGCCACTGCG
CGATCTCCGCGTATTCCGGCCCACCCAGCACGATCTGGAACGGCTGCCCGCCGCTGCGCA
CCAGGCCGCCACCGACCTGGGTACGCACACGCACGCCACGGATGGTGTCCAGTTCCTTCT
GCAGTTCGTTGGCCACGTCCGGCGTGGCCTCGCTGCGCTGGCGCCACGGCTGCAGGAAGA
TGCTGACGCGGCCCGTGTGCATTTCCTCGCTGGCACCGAAGCCACCGGGCACGCGCGGGT
TGGCACGCACGATCGGCTTGTCCGGGCCGACATGCGGGGCCAGCAGCGCCTCCACCTGCT
GCACCTGCTGCACGGTGTAGTCGTAGCCGGCACCTTCCGGGCCGTCGATCATGATCTGGA
ACGAACCGCGGTCTTCGGCCGGCGCCAGTTCCGAGGGCAGCAGCTTGAGCAGGCCCCAGC
TGGCGACCAGCGCGGCCACCATCACCAGCAGGTAGATCCAGGTGCGGTCGACATGGTGAT
CGAGCACCCGCCCATAGGCACCCGCGAGGCGTTCCAGGTTGCGGTTGATGAAGCCGTGCA
GGCCACGTGGCGCCTGCCCGGTGTGCGGCTTGAGCAGCTTGGAGGCCATCATCGGCGTCA
GTGTGAGCGCCACGAACGCGGACAACGCCACGGCGGCGGCCAGCGCCACTGCCAGCTCGC
GGAACAGGCGCCCGGTGTTGCCTTCCAGGAAGCCGACCGGCAGGAACACTGCCACCAGCA
CGGCGGTGGTGGCGATCACCGCGAAGGCGACCTGCGCGGTGCCGCGCTTGGAGGCCACCA
GCGGTGGCTCACCCAGGTCGATGCGGCGCTGCACGTTCTCCACCACCACGATCGCATCGT
CCACCACCAGGCCGATGCACAGCACCAGCGCCAGCAGGGTCAGCAGGTTGATCGAGAAAT
CGAACGCGTACAGCGCGATGAACGCCGCGACCAGGCAGACCGGTACCGTCACCGCCGGGA
TCAACGCGGCGCGGAAACTGCCGAGGAACAGCCAGATCACCACCAGCACCAGGATCATCG
CCTCCACCAGCGTGGCGTAGACGCGGTCCACCGCCGCTTCGATGAAGGTGGTGTTGTCGA
AGGCGACGAAGATCTGCGTGCCCTTGGGCAGGGTCAGCGCCACCCGCTCGGCTTCAGCGC
GCGCGGTACGCGCCACGTCCAGCGAGTTGGCGGTGGAGGTCTTGACGATGCCCAGCCCGA
TGCCGGGCTCGCCATTGCTGCGGTAGTACGCGCGGCGTTCGGCCGAGGCCAGCTCGATCT
TCGCCACGTCGCCCATGCGCACCACGTAACCGTCGCGGCCCTTGCCCAGCGGGATGGTCG
CGAAATCTTCGGGCTTGATGTAGTTGCGCTCCACGCGCAGGGTGAAATCACGGTCGGTCG
ACTCGATGCGGCCGGCCGGCAGCTCCACGTTCTCGTTGCGCAGCGCGGTTTCCACGTCGC
CGGTGGTCAGCCCGCGTGCGGCCAGCTGGTCCCGGTCCAGCCAGATCCGCATCGCATAGC
GCTGGCGGCCGCCGATGCGGACCTGGGCCACGCCATCGAGGCTGGAAAAGCGATCGACCA
CGTAACGGTCGGCGTAGTCGCTCAGCTCCAGCGTGTCCATGGTCGAGGAGACCATGTTGA
ACCAGATGATGGGGTCGGCATCGCTTTCGACCTTGGCGATCTCCGGTGGCCGCGCCTCTT
CCGGCATGCGGTCGGCCACGCGGCTGACCGCATCGCGCACGTCGTTGGCCGCCGCTTCGA
TATCGCGGTTGGAGGTGAACTCGATGCTGACCTGCGAGCGGCCGTTGGTGCTGCGCGCGT
TGATCGTATCGATGCCTTCGATGCCGGCCAGCGCATCTTCCAGCACCTGGGTGATGCGGC
TTTCAATGACCGCCGCCGAGGCGCCGGTGTAGTCCACCGAGACCGAGACGATCGGCGGGT
CGATGGCCGGCAGTTCGCGCAGGGTCAGGCGGGTGAAGGACATCACGCCCAGCACCAGCA
GCAACAGGCTCATCACCACGGCGAACACCGGCCGCTGGATGGAGATGTCGGACAGCTTCA
TCCGCCGTGGCCCTCGGCCGCGGCCGGCGCAGCGTCTTCAGCGGGCTTTGCACCACTGGC
GGGCGCTGCGTCCTTGGCGGCGACCTTCAGGCCCGGACGCAGCTTGCCGGTGCCATCGAC
CACGATGCGCTGGCCCGCTTCCAGACCCTGCCTGATCTCGACCACGCCGGCACGGCGCGC
GCCAGTTACCACGTCCACACGCTCGACGCTGTCGTCAGCCTTGATGCGGTACACGAAGGT
ATCGCGACCGACCTGCACCACGGCGATTTCCGGAATCACCAGCGCCGGGCGCTCGGGGCG
GAACAGGCGCACGTCCAGCAGCATGCCAGGACGCAGCGCATGGTCGCCGTTGGCAAAGTC
GGCGCGCACGGTCACGGCACGGGTGGCCGGGTCGATGCGCGCATCGATGGTGCTGACCAC
GCCCTCGAAGGTGCGGCCCGGCCAGGCCACGCTGGTGGCGCTGACCTTGTCACCGACGCC
CAGCGCAGCCAGTTCCACTTCAGGCACCTGGAAATCGATGTGCATGTGCTCGATGTCATC
GAGCGTGGCGATGACCGTGGTCGGGGTCACCAGCGAGCCAGGGCTGACCTGGCGGATGCC
GAGCACGCCGGCGAACGGCGCGCGCACACGGCGATCACCGATGTCTGCCTGCATCTGCAT
CACGCGCGCTTCGGCGGCATCGCGGATCGACTTCTGCGTATCCAGCGTGGCGCTGGACAC
CAGCCGCTGGGCGGCCAGCTCGCGCTGGCGCTTGTACAGCTGATCGGCTTCATGGAAGGT
CGCCTGCGCCTGCACCAGCGCGGCCTCCTGGGCCTGCCCACGAAGGGTCACGATCGGCGC
ACCGGCCGCAATGTGCTGGCCGCTTTCGAAATGCACTTTCTCGACGATCTCGCTGACCTT
GGCGGTCACGCTGATCGATTCGCGCGCCTTGGCCGTGCCAAGCGCCTGCAGGGTGTCGCT
CCACTGACGGGACTGCACGACCTGCGCAGTGACCGGCACCGCTTCTCCCTGCCGACGCGC
GGCGGCCTCCTGTTTGCCTGCGCACCCGGCCAGCACGGCCAGGCTGAGGCCAAGGGCCAG
GGTCGAAGCGATACGAGCCAACATGAACGGTCCAAATTGATCCACGGCCGCCGAGTGTAG
GCAAGTGCCCCTGAAAGCGGTATGTGCCAAGCGTTTACCGGCGTGGAACCAGGGCTGCGA
TAGCGCCTTGAACCCATTCCGTGCAAGGCTGCCATGGGCAGTGTCGGCGTGTATCGGGGT
GTATCCCGTCGTGCACCACCGGGTCAGTCATCGTAGAGTCGAAGCTGCCCGACGGAGGGC
GTCGGGCGGGGACGGATCCTGGCGGGGATCCGGCCCCGTTTTTTTACATCCGGCGGATCA
ATACCGGTAGTTCAGCTTCATCCACACGCTGCGCCCCGGCTCGTTGATGCGCACCGGGTC
GGCCGGGAAGCCGAAGTCGGCGCTGCCGGCCAGGTTCAGGTGCTCGCTGTAGGCGCGGTC
GAACAGGTTGTCGACGCCTGCGCTGAGCTGCAGCTGCGAACCGAAACGGTACGCCGCGTT
GAGCGCGAAGGTGGCAAAGCCCGCGCTCGGCCCAAGATCCTGTGCGACCACGTTGCCCTG
GCCATCTGCGACACGGTGCTGGTGGGTCACCGCGCGCAGCAGCGCACCGGCGCTCCAGCG
CTGGCCTTCCCAGTTCGCACTCAGGCGCGCTTCCAGCGGCGGCATCTGCGGCAGCGGACG
CTGCTGGTCGCGGTTCTCGCCCCAGGCATAGGCCAGCGTGCCACCCAGCTTCCACTGTTC
GGCCACGCTCACTTCCAGCCCCGCCTCGGCACCGGCGATGCGCGCATCGACGTTGCTGGC
CTGGCTCATCCCCATCGCGCCGCTGCGGTGGTAGGTGAACAGGATGTAGTCCTGGATCTG
CCCGGCGTACGCCGAGACCCAGGCCTGCACGCGCGGTCCCTTGTACTGCAGGCCAGCGTC
GAGCTGGGTGGTGCGCTCGGGCTGGATGCCGGCAAACGCGTTCACCGCATCGGCCGGGCC
GTGGTCGGGCGAGAACAGCTCCCAGTAGTCGGGCATGCGTTCACTGTGGCCGAGGCCGGC
GTACCAGGTCAGGCCGTCGGCCAGGTCCTGCTCGTAGCGCAGGAAGCCACTGCCGAGCCA
TTCCTTGCGACGCTGGCCCGCAGTCGGATTGGGCATGTTGCCCATCATTCCGCGGAGCAA
CTGCCGCTCGTCGCGCACGCTGGCGCGATCGATGCGCAGGCCGCTGATCCAGCGCTGGTC
GGTGCCGGCGCCGAGGGTCAACTCGGTGAACACGCCGTAGCGGCGGAAGTTGGCATCGGT
CTCCCAGGCGGCCTGGCGGTAGGTGTCGCGGCCCATGCCCATGCGGCCACGATGGCGGCT
GTCCTCGCCATCCACGCCCGCCACCAGCTGCACGTCCTGCCAGCGCCACTCGGAACTGAC
CCGGCCGCCCTGGGTACGGCGATCCACGTTCGAGGCCATCGGCATCGGCATCATGCTGTT
CGGGTTCGGCGCACGCAGCGTGTAGTTGTCCATCACGTGATCGGCCTCGTTGTAGTACAC
GTTGGCCTGCACCGTGTCCCACGCACCCGGCAGGTTGCGCTTCTCGAAACGCGCGGCATA
GCTGGTGCGTTCGAACGCGGCCCCGTCCATGCCCCGTCCCGCATAGCGTGCGATCGCATC
TCCGGCACCGGCAGAAATTTCCAGCAGCGTGTCGGCATCCGGCGTCCAGCCGATCGCCAC
GTCACCGTTCCACTTGCGCCACTTCGACGGCACCACATCGCCGTGGCCGTCCTTGTAGTC
ATCGGCTTCGGAACGGTTGCCACTGGCGCGCACATAGCCGGTCGGGTTGCCCAGGGTCAG
GTCAAGCACCTGGTCGTTGCGGTTGCGCGAACCGACCAGCGCACTGGCATCGGCACGCAG
GCCCGGCTCTTCGAAGCGCGGTGTATCGCGCTCGAAGCGTACGGTGCCAGCCGAGGCACC
TGCGCCCCAGCGCACGCTCTGCGGGCCCTTGATGATGGTCAGCCGGTCGAAGCTTTCCGG
CGCGATGTAGGACAGCGGATTGTCCATGCGCGACGGGCAGGCACCGATCAGGTTGCCGTC
ATTGCTGAGGATGTTCAGGCGCGAACCGAACATGCCGCGCAGCACCGGGTCACCGTTGGT
GCCGCCGTTGCGGATGGCGGAGAAACCGGGAACGGTCTTCAGGTAATCGGCGCCATCACT
GGCGGGTACCGGCTGCCGCGGCAGGCGTGGGTCGGTCACCCAGTGCAGTGGCGAGGACGG
TGCGGCAGCGGTGACCACCAGGGTGTCGAGGGTACGCGCCTCTTCGGCGGGCGCGGCATG
GGCGAGCGTTGCAGCTACGGCCAGGCCAAGGGCAAACGGCAGGCGCGCACAGGCGCCCGC
GGGGCGGGAAGTCATTTTCATCGGAACAGCTCCAAGGTACGCACGCGCGCACGGCGCCCG
GTCAGGCGTCGTGCGGCAGATTCGACAGGGACATCAGCGAACGATGGAGAAAGGCGGCGG
CCCACGCGCGGCATGCGCCGGCCAGCACAGCGCGGGCAGCACCTGCCGCGACCAGGGGAA
CACCAGCCGCGGCCGCCACAACAGCGGCAACAGCAGCACCAGCACGGCCAGCCACGGCAG
CAGGCGCATCGCCAGCACGCAGTATTCGCAGGCTTCGCCGTGCATGGCGTGGGGATCGGC
CGGTGGGGTCGGATCCGTGTGCCCGGGCAAGGGGCTCTGGCCCGCTACGGCACCATCATG
CTGCATGTGCGCGTGGTCCATGCCGGCCATCGCAGCGTGGTCCATCGGCTGCGCCTGCAG
CGCGCGGCTGACCAGCGGCGCAAGCACCATCAGCAGCGTCGCCAGGACGGCAAGCTGGAG
CAGAAGGCGCTGCGGGCGGGACAGCCGAGTCATCCCGCTAGTGTAGAGCCGGGTCCAGGG
TTGCCCGTGCGACGAACCGTCGCAGGAGGGGGTTTATCGGCAGGGCTGCGCCCTGCACCT
GCAGAGGCCACGTCCACGGCAAGAGCCGAAGCAACAGCAAAAGCAAAAGCTGGCTTCCTG
TTGAATGGCGGGGCGGGTCCGGTTGCGGGAGACGCCGTAAACCCATCCATGGGGGCTTGG
CCGCGGCATCCATGCCGCGGACACTCCCGCAACCGGACCCACCCCGCCTTCGACAGTTTC
CTGCGGTCTGTTGGAACGGCTTTGGGGTCAGATCCGTTTTCCGAAGGAAAACGGATCTGA
CCCCAGATGTATTTCGATATCTGACAGCTTTCATCCACGCATGGCGTGGATCTACCGTGT
CGACCAAGGTCGACACCTACCAACAGCCGCGAAGATCTGTCAGAGGTGGGGCGGTGTCGG
AGTGCGGGGTGTCAGCCGCATGGATGCGGCTGCCAAGCTTACAGGGACGTACTTGCAGCG
TCCCCGCACTCCGACA
>contig00018 len=63421 cov=33.3 corr=0 origname=NODE_18_length_63421_cov_33.338161_pilon sw=shovill-spades/1.0.4 date=20230425
CCGCCCAACCGGGTGGGGCGGGCCGGGGGCCCCCCCCGCGCCCCGCTGGCCACCCCGCGC
CGGTGCCGCCCCCGCGCCCGGCACTACCCGATTGCGCGGCGCAAGGGCGTGGATCGCCCG
CTGCGCTGAGCAGCGTATGATCGGCGCGCGGGCCTGCCCGCCGTTGAAGGTACCGACATG
GATCGTTTTTCCCGCCTGCCCCGCGCCGCGCTGCTGATCGCCAGCCTGCTGGCGACCGCA
CCGGCCTGGGCCAACAGCACCGCCTGCCGCGAGCGCTACCCCAGTGTGGCATCGCAGGCG
GCGATGCTGGACGTGGCCTGGACCACCGCCGAACGCCTGGACGCGCTGCCCGATGTGGAC
GTGGTGGTCGCCGCGCGCGGTGGCCAGGACCTGAGCCGCTATGGCTTGCGCCACAGCCAC
CTGGCCTTCCTGCTGCGCGAGGACGACGGCCGCTGGCGCGCGATGCACCTGCTCAACCGC
TGCAAGACCGACAGCTCGCAGCTGTACCACGAGGGCCTCGGCAACTTCGTCGGCGAGAGC
GGCGGCCATACCGACCTGCGCATCGGCGTGCCGTCGGCCCCCTTGCGTGCCGCACTGCGC
GCGATGCTGGTGTCGCCCTCGATCCAGCCCAAGGCGCTGCACGAAACCAAGTACAACGTG
GTCGCCTACCCGTTCGCCACCGACTACCAGAACTCCAACCAGTGGGTGCTGGAAGTGCTG
GCGGCGGCGATGGCGCAGGCCGAAGGCGCGCCGGCCATCGTCAAGCGCGAACAGGCACAG
CAGTGGCTGCGCCAGCAGAAGTACCAGCCCAGCGTGCTGCATATCGGCCTGGGCAAGCGC
GTGGGTGCGCGCCTGTTCGTGGCCAACGCCACCACCACCGACCATCCGGCCGGCGAACGC
ATCTCCGGCAACTATTCGGTGGTGACGGTGGAATCGGTGTTCGACTTCCTGCACCAGCGC
AGCCAGCTGCAGCAGGAACTGGTGATCCCCCATGTGCCGGTGGCCGGTGCCACCGCCGCC
TCGCCCTGAATCCCGCAAGGAGAACGACATGCGTCTGCTGCACAACTCCCTGGTATCGAT
GCTGATCGTCACCGCGCTGGCCTGGTCATCGGCCGCCCATGCCGAACGCCGCATCGTGAT
CATCCATGACCCGGGCCCGCAGGGACCGAGCCTGGAAATGTCCACGCAGATGGTGGCCTC
GGCCCGCGCCGCCGCGGCGAAGGAAGCCCAGGATGCCGCCGATGCCGGCCAGCCGCTGGC
CCGCCCGCAGCAGATCAAGCTGCCGCAGATGGAGGTGAGCGCGATTGCCACTACCGTCGA
CGGCCGCCGCGAAGTGCTGCTGCGCGATGCCAACGATCCGCAGAACACCGCGTCGATGCA
GTACCCGCGCGGCGTTGGCGACCCGGCCGTGCAGTTCACCGTGGGCCAGACCGTGAACTT
CGAGCCGACGGGCAATGACCAGGGCTGGCAGTTGAAGGACAACCAGGGCCGTGCGCTGGA
ATACCTGCCCGAAGCTACCGGCCCGCGCGACATCTTCGATACCCGGCGCTGAGCCGCCGC
CCCACGCTGACCAGGAGGTCTCCATGTTCCGTTGCCTGCGCGTTCCCACCACTGCATTGC
TGCTCTCAGCGCTGCTGGTGCCCACCGTCCATGCCGGCGCCGCGCCGCAGTTGAACAGCA
GCGAGGCCAGCGTGATCGTGACCTCGTTCGTGGTGCTGTCGCTGCCGATGGCGGCCTCGA
TGGGCCTGTCCGAACTGTCCAAGGCGCCGTTCAAGGCCAGCGAACGCAATGCCAGGGCGA
CCCGCACCAAGGCGGTGCCGCTGCCGCCGATGGAAGTGAAGAAGGTGGAGACCACGCCCA
CGGGCGAACGCCAGGTGCAGTTGCAGGTACCGGACAAGGCCGACCACACCGCCACCCTGC
GCTGGCCGGTGCAGCCGCCGGGCGAGAACCCCACTGCGGCCTTCGTGGTCGGGCAACAGG
TGCATTTCGACCCCACCGAGGCCGGTGCCGGCTGGAACGTGAAGAGCGCGCAGGGCCAGA
CCCTGGCCTATGTGCCGACGGCCTATGCCGCCGGTGATGTGATGAGTGAAGCGCTGTAAA
GCTGAACGACCGGTTTTGGCTTTGCCGCAGGCCGGGCGGATAATGGGCAATCCCCTTTGT
CCCCTTGGCTCGCCATGTCCGTGCGTCCTGCCCCTCTGTTTGCCCCGCTGACCCCGCGCG
CCCTGGTGCTGGCGGTACTGGCCATGGGTGCAGTGGTGCTGCTGTCCAACGTGCTGGTGC
AGTACCCGATCAACGACTGGCTGACCTGGGGCGCCTTCAGCTATCCGGTCGCGTTCCTGG
TCAGCAACCTGATCAACCGCCGCTTCGGCCCGGGCCCGGCGCGCCGCGTGGCGTGGATCG
GCTTCGCGGTGGCGGTGCTGCTGTCGATCTGGGTGGCCACCCCGCGCATCGCCATTGCCT
CGTGCTCGGCGTTCATCGTGGCCCAGCTGCTGGACATCACCGTGTTCGACCGCCTGCGCC
GCGGCAGCTGGTGGCGCGCACCGATGGTGGCCACCACCTGCAGCGCGACGGTGGATACCA
CCCTTTTCTGGTCGATCGCGTTTGCCGGTTCCACCTTGCCGTGGGTGAGCTGGGCCGCCG
GCGACCTGGCAGTGAAGCTGGCGATCGGTGTCTGCCTGCTGGCCCCGTTCCGCGCGTTGT
TGTGGAAGATGGCGCCGTTGCGCGCCACCAGCTGACCGCCATTGATCCGGTGGGTGCCGA
CCGTTGGTCGACACGCCCTGCAGAACTCATCGCTGCTGACAGATTGTGCCGACCAACGGT
CGGCACCCACCAGGAGCGGCCATCGCAGGGCCATTGAGCCGGTAGTCGCCAACCTTGGTT
GGCGCTTGGCATTCATGCCAACCAAGGTTGGCATCTACCAACTGCAGTCCTCCGCCATCC
GGCACTCAGGCGAACGGCAGCTCTGCCGCTCTGCACGCCGCCGTAATCGCTGCACACGCC
TCTTCAATCGCCGGCGTGGTCGGGGCCAGCCGCGGGCGGCGGTCCAGCGTGCAGGCCAGG
CCCACGTCCAACAGCGTGGCGTGCGCGCCATGCAGCGCCTGCGCGGTGGCATCGGGCAGG
AAGCCCGCAACCGCCAACGCATTGATCAACGACGGCGTATCGCGCGGCTGCAGCAACGCC
ACGTGCCGCGCACTGCGCGCAAGCACACCGGTCTGCAGCAGGAATTCCAGGTCCACCACG
CCGCCCGCACCCTGCTTCAGGTCCAGCCGTGCGGCGTCGCTGCGGTCCAGTTCGGTGCGC
ATGCGGCCGCGCATCTTCAGCACGTCGGCATACAGCACACCCATGTCGCGCTCACGCCCC
AGCGTCTGTGCACGCACCTGCTCGAAATCGGCCAGCAGGCTGGCATCGCCGGCCACGCCA
CGCGCGCGCACCAGCGCCTGGTGTTCCCAGGTCCACGCACGTTCGCGCTGGTACTCGGTG
TAGCTGGCCAGCGAAGACACCAGCGACCCCTTGCCGCCATCCGGGCGCAGGCGCACGTCG
ATGTCGTACAGGCGGCCGGCGGCGGTGACCGCACCGAGCAGCGCCATCACCTTCTGCGCC
AGCCGCGCATACCAGCGCCCCGGCTCCAGCGGACGCGCGCCGTCGCTGGCCTCCACGCCG
GCCGGGTTGTCGTGCAGGAATACCAGGTCCAGGTCGGAACCGAAGCCCAGTTCAAGCCCG
CCGAGGCTGCCGTAGCCGATGATCGCGAAACGTCCACCGGGAATCGCGCCGTGCGCGGCG
CGCATGTCCGCCTCGGCCATCGCCAGCACGGTGACCACCACCGCCTGCGCCAGTTCGGCC
AGTTGCCGCGTGCTGTCCACCGCGCCCTGGCGGCCGTCCAGCGTGGCCATCGCCATGCGG
AAACTGAGCGCCAGCCGCGTCTCGTTGAGCCAGCGCAGTGCCGATTCGGGATCTTCCACC
GCCAGCACCTGCTGGCACTCGGCCAGCATGCCGGCCGCATCGGGCATCGGTCCGGACACG
CGCACGTCCAGCAGTTCGTCCAGCAACAGCGGGTACGCGGCGAGCCGCTCGGCCAGCAGC
GCGCTGCGCGCCAGCACATCGACCAGACGCGCCAACGCGCTCGGTTGTTCGTCCAGCAGC
GCCAGATAGCTGGTCCGGCGCAGCACCGCCTGCAGCAGGCCGAGCACGCGCTTGAGCGCG
GCATCGGGCTGCGGCGAACGCGTGGCCGCATGCAGCAACGCGGGCAGTACGCGATCCAGC
CGCGCACGCGCCGCATCGGACAATGACTTCACGCCGGTGCCCTGGGCGAAATCGCGCAGC
GACTGATCGGCGCCATTGGCATCGAGGAAACCGGCTTCGGCCAGCAACGGCGCGTTGCTG
CCCTCGGGCAGGCTGCGCCAGTAGTTGGCCAGCGCGTCGGGCGCGGCCTGGCCCTTGCGC
GGGGCCAGCAGCGCGGCGAATTCGGTGCTGACCCGCTGCTGCTGTTCGGCCAGTGCCGCG
CGCAGCACCTCCCAATCCGGGTAGCCGAGGCCGATGGCAATGCGCGCGCGGTCCAGCGCG
TCGCTGGGCAGCACGTGGGTCTGCGCGTCGCGCAGCATCTGCAGGCGGTTCTCCAACCGG
CGCAGGAACAGGTAGGCCTCGCGCAGCGCAGCGCCATCGTCGGGCGCAATCTGTCCGGCG
GCCACCAGCGCGTCCAGTGCCACCAGCAGGCGGCGCTCGCGCAGCGCCGGCTCACGGCCA
CCGCGGATCAGCTGCAGCGCCTGGCACAGGAACTCGATTTCGCGGATGCCACCGGCGCCG
CGCTTGATGTCTTCGTGCAGCTCGCGGCGCGCGACTTCGGCGGTGATCGCCGCCTTCATC
TCACGCAGGCCGTCGAGCGCGGTGAAATCCAGGTAGCGGCGGTATACGAACGGGCGCAGG
GTCTGCAACCACGCTTCGCCGGCGTCGATGTCGCCGGCCACCGCGCGCGCCTTCAGCCAC
GCATAGCGCTCCCAGTCGCGGCCTTCGCGCTGGAAGTACTGATCCATCGCCGCGAACGAC
AGCGCGACGCGACCGGCGCTGCCGAACGGGCGCAGGCGCAGGTCGACGCGGTGGCTGAAG
CCATCGACCGTGGTTTCGTCCAGCAGCTTGGCCAGGCGCTGGCCGAGGCGGGCGAAATAC
TCCTCGGCGGCCAGCGCGCGCGGACCGTCGGATTCGCCGCCCTGCGGGTACGCATAGACC
AGGTCGATATCGGAACTGAAGTTGAGCTCGCCACCGCCGAGCTTGCCCAGGCCGAATACC
ACCAGCTGTTGGGGGATGCCTGCGCCATCACGGACCACGCCGTGCCGCTGTGCGAATTCC
TGCTGCAGGGCGTCCAGCGCCAGCCGCAGGCAATCCTCGGCCAGGGTGGTGGCGCCAGCC
AGGGTCTGCGCCACGTCATCCAGCCCGGCCAGGTCACGCCAGATCAGCCGCGTGGACATC
GCGGTGCGCCAGCGCCGCAGCTGTGCCGGCCAGTCGCTGGGTTGCAGCGGATCGAGCACC
GGCGCCGGGATCGGCGGGCAGCCGGGCGCGGCCAGCTGCGCCAGCAGCGCCGGTTGCCGC
GCCAGGGTGTCCAGCGCGAAATCGCTGGCCACCGCCAGCCGGGTCAGCAGCGGCAGCAGC
TCGGCAGGAACAGGCTCGGGCAGGACCTGGGCCAGGCGCGCCAGGGCGCGGTCGACAAGG
GGCTGCAGGGTGGCGGGCAGGTCAGCGGTGGCGAGGGTCATGCGCTGATTCTCGCGGGGT
CGGATCCCTTTGCCAACGGCGAAGGGCTCTGACCCCGAGGTGCCGCCGGTTGATGCCGCT
GCTGGGGTCAGAGCCTTTTGCCCTTGGCAAAAGGATCCGACCCCGAAGGGGTGCCGCGCA
TTCATTCTGGGCGGCAGGCAATAAAAAAGCCCGCTTGCAGCGAACTGCCAGCGGGCTCTG
CTCCCTCCCCCACGTCGGGATGCAGGGCCATCGTGCGGGCTGCGAAAGCACTTTGCACGC
TGCACTGCAAAACAAAACCGGTGGGTATGGGTGACCCCGGTGGGGAAAAGCCATTCCACG
AAGGTAGAACCCCCCGTACGGATGAGGATGGCCGATAATCGGGTTTCCCCCCAGAAACAC
TGTCGTCATGTCTGTTGATCGCATCGCCAACGCGCGTCTTCGTGACCGCGTGGTCTCCGC
CGAGGCCGCAGCCGCGCTGATCCAGCCCGGTGAAACCGTGGCCATGAGCGGCTTTACCGG
CTCCGGGTATCCCAAGGCCGTTCCCGTGGAACTGGCCCGCCGCATCGAAGCGGTGCACGC
CCAGGGCCAGCCCTTCCAGATCAAGCTGATGACCGGCGCCTCCACCGCGCCGGAACTCGA
TGGCGCGCTGGCCAAGGCCGATGGCATCGCCATGCGCATGCCGTTCCAGAGCGATCCGGA
TGCGCGCAACCGCATCAACGAGGGCAAGCTGGATTACATCGACATCCACCTCAGCCACGT
CGCCCAGCACGTGTGGTTCGGCTTCTACGGCGAGATCGATACCGCCGTGATCGAAGTCTC
GGCCATCCGCGAAGATGGCTCGCTGGTGCCCTCCACCTCGGTCGGCAACAACAAGACCTG
GCTGGACCTGGCCAAGAAGGTGATCGTCGAGGTCAACGAATGGCAACCGGCCGGCGTCGA
CGGCATGCACGACATCTACTACGGCACCGCGCTGCCACCGCACCGCAAGCCGATTCCGCT
GGTGAACGCCAACGACCGCATCGGCGACACCGCGCTGCGCTGCGACCCGGACAAGATCGT
GGCCGTGGTGCGCACCAACGGCCCGGACCGCAACAGCCCGTTCAGTCCGATCGATGCGAC
CAGCGAACAGATCGCCTCGCACCTGATCGAGTTCCTCAAGCACGAGGTGAAGAAGGGCCG
CCTGCCGCCGAACCTGCTGCCGCTGCAGTCGGGCGTGGGCAACATCCCCAACGCCGTGCT
GGCCGGCCTGGCCAGGAGCGGTTTCCGCGACCTGGCCGCGTTCACCGAAGTGATCCAGGA
CGGCATGCTCGACCTGCTGCGCGATGGCGTGCTGAGCTACGCCTCGTGTACCGGCTTCGC
GCTGAGCCCGCAGGCCAACGAGACGTTCAAGGAGAACATCGATTTCTACCGCGAGCGCAT
CATCATGCGCACGCAGGAGATCTCCAACCATCCCGAACTGGTGCGCCGCCTGGGCTGCAT
CGGCATGAACGGCATGATCGAGGTGGACATCTACGGCAACGTCAACTCGACGCACGTGAT
GGGCACGCGGATCATGAACGGCATTGGCGGTTCGGGTGACTTCGCCCGCAACGGTTTCCT
GTCGGCGTTCCTGAGCCCGTCCACTGCCAAGAACGGCACCATCTCGGCGATCGTGCCGAT
GGCCAGCCATGTCGACCACACCGAGCACGACGTGTCGGTGATCGTCACCGAACAGGGCCT
GGCCGACCTGCGTGGCCTGACCCCGCGCAAGCGCGCGCAGGTGCTGATCGACAACTGCGC
GCACCCGGATTTCCGCCCGCAGCTGCAGGATTACTTCGACCGTGCCAGCCGCGAAAGCTA
CGGCAAGCACACCCCGCACCTGTTGCCCGAAGCACTGTCGTGGCACCAGCGCTGGCTGGA
TACGGGCACGATGAAGGGCTGACCCCGGGTCCGGACATCGGGTAGAGCCGGCCGCTGGCC
GGCTTCCCCTACAGCCGGCCAGCGGCCGGCTCTACCTCACGTGGTGCGCAGCGCCGCCAG
CGATTCGGCCTGCAGCCGCTCGTAGATCTCGAACTCGTCATTCACCGCCACGCCCAGCGC
CTGCTCGAAAGCCTCGCGGTTGGCGTGCGCGGCATACGCGCGCTGTTCTTCGCCGCCCAG
GTTCGACTGGAAGATGCCCGCGGCACTGACCGGCAGGAAATCCTCGTAGACGATCGGATC
GGCCGTGGCCAGGCCGGCGGCCACCAGCACTTCGGCAGGCAGATCGGCCACGCGTTCCGG
CGCGGCGCGGCCGGCGTCGGTCAGCTGGTAGCGGTAGTAGCCCAATCCTTCCTGGCGCAG
CGTGTCATGGTCATCCGGGAAGCTGGCGAATACCGCCTGCAGGCGCTGCCCGTAGTCGCC
ACCGGTACTGCCTTCGCCACCGGCATCGCGTGCCTGCGACAGCAGCTGGTCGTACAGCGC
GCGGCCCTTCGGGGTCAGCGCAAGGCCGCGTTGTTCGATCTCGCCGAAGCGCGCGGTATG
GGTGCCGGCATCGCCACCGTCCGCATCCGGGAAATGCACGGCCTCTTCCAGCGCCTTGAA
GCTGGTCTGGCGCAGCAGGATCGGGCAGGCGCGGCGCGGCGGCCCTTCGATCACCGCCTT
GGCCGCCATGCCGTGCTCGATCATTGCCGCCTGCGCCGCGTCGATGTCCAGCGTGCGCGG
GGTCAGGTGGTTGATGTGCGGGCCACGGAAACTGACCACGTCGGCCACCAGGCGGTGCGC
ATTGTGCAGCGCGTGGTAGGTCGGCAGATCGACCGTGGCATCGCCGTGCCAGCGGAAGGT
TTCCAGTGCTTCGTCGACGAAGCGCTCGGCGTCGGCCTGCGACAGGCCACCGTCACGCTC
GGCCTGGTCGATCAGCGCCAGTGCGCCGTCGGTGAAGATGCGGCGGCGTGCCAGGATCTT
CGCCGACTCGCCACGCAGGGTTTCGTCTTCGATCAGCTCCAGGCGCAGCAGCGAGGTGAA
CACGCGGAACGGATTCTGCGCCAGCGCGGCGCCGGTCAGCGGGCGGAACGCGGTGGAGTG
CACCGGCACGCCGGCTACCGACAGGTCGTAGTAGCCGACCGGGTACATGCCCATCACCGC
GAACAGGCGGCGCAGCGTCGCCAGCTCCTGCGCGGTGCCGACGCGGATCGCGCCATGGCG
CTCTTCGTCCAGGCGCGCGCGCTCGTCGTTGCGCTGCAGCTGCGCGGCCAGTGCCGGGTC
CTGGGCAAGCACCTGCGCGTTGATCCGCTCCACCAGTTCCACCAGCGTGCCGTACAGCGG
CACTTCGGTGCGGTACATGCGGGACATGGCCTGCGCGAACAGGCGGCGGATCACATCAGG
CGAAACGAAAGAGGCGCTCATCAGTCACTCGATTACGGGAACGGGGAACAGCTCGGACCC
GTATTGTCGCCGGAGCGCGCGGCGGCGGCGATACGCAGAGCAACATGGCCGGGTAGTGCC
GGCCGCTGGCCGGCAACCTCCTGATGCCTGTAAGGATGCAGTTGCCGGCCAACGGCCGGC
ACTACCGCTTCAACTGGCGCTTCAGGGTGGCATCCAGGGTGATCGGCCGGTCCCAGTGCT
GGTAGCTGGCCACGATGGCATGCCGCACAGCGCGGTAATGCAGGTTGTCCGGCTTGGCCG
GCATGCGCTTCACCACCGCTTCCCAGCCGCCCTCCGGGTCCTGGCTGAAGGCGCGCACGC
TGTCGCGGCAGGTCTGGCCGCTGGCCTTGGCCCAGAAGCAGGCGAAATAGATATCCCCGG
CCTGCCAGCCATGGGTGGTGAACAGCGCATTGATGTAGCCGCGGGGGACATCGGCGTAGC
GCGACACTTCATCGAGGAAGGCATCGGGGTAGCGTTCGGCGTAATGGTTGATGTCCTGCA
ACTGGGCATCGATCCAGCGGTCACCGGTTTCCACGGTATACGCCGCCGAACGCTCGGCGG
TCTGCTGGGCCGGCACGGTGGCCGGCACCAGCAGCAGGGACAACAACAGCGCGCGCAGTC
GGACGTTCATGCCCCGATTCTGCCGCAGCTGCCGGGCCCTGTCAGGCCGCCGCAGCGGCC
TTGGCCTCGATCGCCGCCAGTGCGGCCGGCCAGTCGTGGGCGGTATCGGCGGTGACCATG
CGCGGTTCGTCGTCGGCCACGCCGTGCTGGGTCTCATGGGCCCAGGTCACCGCGTACGGG
GTATGCACGCCCCAGCCACCCAGGGTCACCACCGGCTCGATGTCCGAGCGCAGCGAGTTG
CCGACCATCACGAAGCGCTGCATCGGCAGGTCGAATTCGGCCAGCACGCGGGCGTAGGTT
TCCGGGTCCTTCTCGGAAACGATCTCGATGCGCGGGAACAGCTCGGCCAGGTTGGCGACC
TTGATCTTCGCTTCCTGGTGGAACAGGTCGCCCTTGGTGATCAGCACTACCGGGTAGTGC
TCGGCGATGGCCGCCACGGCTTCGCGCACACCGTCGATCAGTTCCACCGGGTGGCGCAGG
GTATCGTGGCCGATATCCAGAATGCGCTGGATGTCCTTGGCCTCGATGCGCTGGCCGGTG
ATGTCGATGGCCGCTTCGATCATCGACAGGGTCATGCTCTTCACGCCGTAGCCGAAGGTG
CCCAGGTGGCGCTGCTGAACTTCCAGCAGGTGGCGCGCGGTCTGGGTGTCGTGCACGTCG
ACATAGCGCGACAGCAGGTCAAGGTAATCCTGCTCGGCCTTGCGGTAGTAGTCCTCGCTC
TTCCACAGCGTGTCGTCACCGTCAAAACCGACCAGGCCGATGGCGCGCGACGGCGCAGGC
GTGGACGTGTTCATCGGCCAAGGATACAGGGGTGGCGATGACGAGAAAAACCCGGGCGGC
CGCAGCCGCCCGGGTCCCCATGCACCGGTCTTCCCGAATCAGGTCTGGATCAGCGGCCCT
GCGCCGCGCCGGCACCCGCACCGGCCTGCTGCGCGGCCACGTAGGCCTTGTACTCGTCGG
CGCTCAGCTCGCCGTCCTTGTTGGTATCGGCCTGGTCGAACACCTGGGCCAGGCCGGCGT
TCACCTGCGCCTCGGTCTTGCTGATGGTGCCGTTGCCATCGGTATCGATGCTGGCCCAGG
TCTGGCCACCACCGTTGGCCTGCGCCGAGGCCGCTGCGGCCGCATCGGTCGCCTGGTCAG
CCGCCTGCCCGGCCTGTGCTGCCGCCTGCTGGGCCTGCGCCGCTTCATTCTGCGCATGTG
CGGCCTGCTGCTTGGCCGACTGGGCCATCGCCGGAATGGCCAGCACGCTGCCAGCGGCGA
CGATCAGGGCGATCAGGGGCTTGCGGTTGCGAATAGTCATCAGGGGTGTCTCCTGCATAT
TGGGTGGTGTTGCGCGGCCTGTTGTTTCCGCACGGCACCTACCCTGCCACCGCGTTTCTG
AATCGATTTTGGGCCGCGACCGGCCTCCACACGCACGATTAACCACTCGCATCCACGCAT
GCTTTAGCGCGCTGGTTAGCGAGGAGTGAGCGGCTCATAAGATGCGCATTCAACGCCTCT
GCATTTAACCGGCAGGCAACGAAAAACCTGCGTCAGTCGACGGTTTTTTCCAATGACCGC
GAACTGAACAACACCCATCCCAAGGCGACACCGGCGAGCGCGCCGGCGATTTCCAGCACG
ACACGGCTGCCGAGCTCGTTCGGATCGTGGATGGTGGCCAGGAACAGGCGCGCGTACAGC
GGCGACTCCAGTCGCACGATGCCCATGTAGAACAGCTTCCACGCATCGATGCCAGCGGAG
GCCACCACCGAGATGACGCAGGACCAGCCGATCGCATGTCCCACCGACCAGTGCAGCAGC
CGGCACAGCCGCGACCACACGAAGTACACCAGCAGCCCGACCAGCAGGGCGATGGCGCCG
GCTTCCAGGGTGCCGAGCAGGCCGAAGTGCAGGGGAAGGTTCATCGGGTGGGCTGGGATG
AAGAGGCGGCCAGTGTAAGGGATCTGCGCAGGACCCAATCGGCAGCCACAGTGGATCCAC
GCCATGCGTGGATGAATCTCCATCCAAATCGAATATCTCGACGATTGAACAAGGAGCAGC
CGAGCATGGGCTCGGCTCTACAACGGACCACGCGGGAAACTGTCAGAGGCGGGGCGCAGC
CCTGCCGATGCCCCTACCGTACCGGGACATCGTACGCGGTGCCGGGATCCGGTTCGGGCT
GCAGGGTGTAGTGCCACCACTCCTGCGGATAGTTGACGAAGCCCCGCCGCGCCATCGCGC
GCACCAGTTGCTGGCGATTGGCCTGTTGCGCATCGCTCAATCCGCTTGCCTGCGTATGCG
CGCGTGGACCGAAGAAATCGAAGTCGGTGGCCATGTCCAGCGGCGTGCATGCACCGCTGC
GGCAATCCAGCAGGCCCAGATCAACCGTGGCGCCACGACTATGGCCAGAGCGCTCGGCGA
TGTAGCCGTCGGCCAGCAACCGTGGTTTGTCCAGGTCCGGGTACTGCTGTGCCTTGCGCG
AGCGCTCGCGCGGATCGTTCACCCAGGCCATGAAGGCCTGCACCGAACGCACCGGCCGGT
AGCAGTCGTAGAGGCGCAGGCCGAAGCCATCGCCGCGCAGGTCCTGTTCCACCTGTGCCA
GCGCCTTCGCCACCGGCGCCAGCAGATAACACGATGGCGCCTCGTAGCCGGGCACGCGCG
CCCCGGTGAAGTTGTTGGCACCGGCGTAGCGGATATCCAGGTCGATGCGCGGCGACAACG
TGCGGATCTCCACCAGTCCGGCGCTGGCCGCGTCGGTTGCCGGTGAAACGCGCGGTGGCT
CAGCGGCGCTGGTGGTCGCCGCCAGCGCAGTCGCCAGTACGAGTGAAGTGCAGATCCTGG
AAGTCATAGCTGAAGTCGATGTCCGGGTCGATGGCGCGCAGGTCCAGCGTCGGTGCCGGG
CCTTCGCCTGGCTGCAGCCACGCCTGCGCCTCGTCGCCCAGCGTATCCCAGCGCAGCAGC
CAGCGCCCCTGCAGCTGCAGCACCGTGGCCTGCAGCCGGGGCGACTTGTCCACGCTGAAA
CGCAGGCCGTCCTTGCCCGGGCAGAGCGAGGCCGCGCCCAGCCACGGATCGCGGTAGCGG
CCCTGCCAGCGGGACAGGTCCGTGCGGCTCGTCTCCTGCGCCGCCGCGGTGGATGGCCGC
GAATGGCCGGTCGCGGCCCGCGTTGCCTGGTCAGCCTTCAGTTCGGCCAGGTATTCCATC
GCCGGACGCGCATCGTCCGCTGCGGTGAAGCGCTTCAGCGCGGCCTGCATCAGGGCCATG
CGTGCGTCCTCGCCTTCGCCGTTGATCAGCATCACCACGCCCACCTTCCGGTCAGGCAGC
AGCGCCAGCGATGAATACATGCCTGACAGCGTGCCGGTGTGCGCCACTTTCCACTGGCCG
TCCATGTCGGACACGCGCCAGCCATAGCCGTAGCCGTAGAAGTGCGCGTTGTCCCAGCGC
CGCTGGCGTTCACCCAGCGGCATCGGCATGTGCAGGGTCCACAGCGTGCGGCGCTGCTCC
GTGTCCAGCCAGCCGGGCGCCAGGGTGGGATCGAGCAGCACCTGCATCCAGCGCGTCATG
TCGCGCAACGAACAACGGATGCCGCCGGCCGCCATCGACGGCAGGTCCGGGCTGGTTCCA
CCATCGGCGTTCACCACTTCATTGCGTTCGCCACGCCAGGCATGCGGCTGCGCTACGTTG
CCCACGCGTTTCACCGACCACGCCCCCACCTGGCAGCGCGTCATGCCCAGTGGTTCGAAC
ACCTGCTCGCGCATCAGCTGGTCATACGGCTTGCCGCCCGCCGCAGCGGCCACTTCACCG
GCCACCACGTACATCAGGTTGTCGTAGGCATAGTGACTGCGGAAGCTGCTGACCGGCTTG
AGATGCGCCAATGCGGCGATGATGTCGGCACGGGTGAACGCGTTCGGCTCCGGCCACAGC
ATCAGGTCCCCGGCGCCCAGGCCCAGGCCGCTGTTGTGGATCAGCAGGTCGCGCACCTGC
ATCTGCTGGCCCACCCACGCATCGTGCATGCGGAAGCCCGGCAGATGCCGCTGCACCGGA
TCATCCCAGCGCAGCCTGCCCTGCTGCACCAGCCGCGCCAGCAGTGCAGCAGTCATCGCC
TTGCTGTTGGAGGCGATCTTGAACAACGTGTCCTCGTCGATGCGGCCGCCATCGCCACGC
GCGCCCTCGGCGTGGCGATAGACCACCTGCCCGTTGTCGACCACCGCCATCGCCAGCCCG
GGCAGGTGCTCGAGCTGGACGACGGCAGCGACATCGGCATCGAGGGAGGCGGTCGCGGTG
GTCTGTGCCACCGCAACCGGGAACACCGCCAGCGCCGCCGCGCAGACACAGTTTCGAGCC
TGCCGTGCGGGCTTCAGTAGGCCCATGTCACGGTCAACTGCGCATAGCGCGGTGACTGGA
AGCCGGTGCCGTAGCGGTACAGCGGGTTCGGCGTGCCGATGCTGTCCTGCGGCTCGTAGT
CCTGGTCCACGGTCACCACGCGCTGCTGGTTGAGCACGTTGTACACCGCCAGCTTCAGGC
GCAGATCGGTGGGAATCGGTACCTTGTACGAGACGCTCACGTCCAGGTCATAGGTCCAGG
GCGTGCGGCCATCGCCACCGCGTGGCGAATGCACGAACACGCGCTGGGATGGAACCGTCG
CCTGGCAGTTGGACACGCACACGTAGTAGCTGTGGAAGTCGGTGTCGTCGAACGGATTGC
CGGCGCCGAAGCGGGTAATCGGGCTGCCCGACTGCACGCCCAGGGTGGCGGCCACGCTCA
GGTTCTCGGTCAGCGCGTAGCTGCCTCGGAACTTGAACTGGTGGCGGCGATCATTGGCCA
GGTAGCCGTAGCCACCGTAGTTGACCCAGGGGTTGTCGAAGTTCTCGGTGCGCCCTGCAT
CGGCGAAGTCGGTATCGGAGTTGACCGGGCCCTCTGCGTTGCCGCGACCGTATGCAAGGG
TGTAGGAGGCGTTGAAGCCCCACTTGCCGTCCCAGGCGCGGTCGACCTGCAGTTCCAGCG
CCTTGTAGTCACGCTTGGGCTTCACCCAGCCGCGCTGGCCGACATAATTGCCGTTGTCGT
CATACAGCGCCCAACCTTCCTTCGAGGTGTCGATGCTGATCCAGCCATCGTTGCGGCCGT
CGCAGTCGGTGTCACCCCATACGGTGTTGGTGCGGCCCGGGTTGCCCATGATCCACACGC
CGTCGATGGCGCCGCACTGGCCGGTCGCGGTGATGTTCATGTCATCGATGGCATTGTGCA
GGCGCCGGTAGGTCACGCTGGCGCCCACCGACCAGGCCTCGTTGATCATCTGCTGGAAGC
CCAGGATCGCTTCATCCTGGTAGACCGGGTCCATGTCCCGGTTCACTTCCGCGCGCAGGT
CCGGCACGCTGCCGTCGCCCTGCGAGTTGTCCACTGGGCCGATCTGCGCGCCCAGGTTGG
GGATGTTGTTGGCTGCGCCGGTGTAGCCGAGGAACTCGTACCAGGTGCGCTCGTCGAGGA
AACCACCGGCCTGCTTGATGTTGATGACGTTGGCCACCGGCAGGAAGTATCGGCCCAGGT
TGCCGAACACCTTGGTCGTGCCATCGCCGCGCACGTCCCAGGAGAAGCCCAGGCGCGGGG
CCAGCATGTCGTCGATCTTGATGTAGCTGCTGCCGTCGCCGCCCTTGTTGTCGAAGGCTT
CCAGGCGCAGGCCCATGTTCAGCAGCAGATTCGGCGTCACCTGCCAGTTGTCTTCCAGGT
AGTAGGCCGAGTTGATCGTCTCGAAGGCCCCGTCCACTTCATAGCGACGGGTGCGCACGA
CCACGCCGCTGGCCGGCACCACGCCACCGTTCAGCGAGCTGCCGGGAGTGCGGTAGTAGA
TGTCGTAGCGGAAGCCGCCCGGGCCCGGATAGGCGCGGCTGTAATCGGAGGTGTTCTCTT
CCCGATCCAGGCCGAACCGCAGCAGGTGGTTGCCCAACGTCCATTCGAAGTCCGCGCGCG
CGGCCTTGCGCGTGTCCAGCGCCGACTCCAGCTGCGAGCTGCTGGTGCAGCTGCGGTCGC
CCTGCAGTGACGGCGGCACGCCCTGGCCGGCCGTGCGGTTGTCGAACACGCGGTTGCAGT
TCTGGTCCATCAACGAGCTCTGCACACGGTTGCGCTTGTTCTCGCCGTACATCAGCTTCA
TGGTCAGGTCGTTGTTGACCTGCCAGCTGTAGGTACCGGACCAGTTCTTGCCACCCACCG
TGTTGTAGATCTGGTTGCTGCGCTCGCCCACGGTCTGCCCCGTGGCGTAGTCGTAGGCGT
AGACGTCGGTGAGGGTCTTGCTCTTGTCCGAGAAGCCGAACAGCGACAGCATCTGGTTGT
CGGTGATCTGCCAATCGATCTTGCCGCCCCAGAACGGATCATCGGCCTTGCCCTGGCTCA
GGCGCGTGCCGGCATCATTGGTCGAGGTGGGACGGTAGTCGCGCGCCTCGTACATGCCGA
AGAAGAACAGGCGGTCCTGCACCAGCGCACCGGAAGCGAACACATTCAGCGCGCTGCGGC
TGTAGTCGTCGCGGCTGGCGGTGATGTAGCGGCTGCCGCTGCCGTCGTAGCGGTCGCGTG
CCTGCGACTGCCACGCGCGCGGCTCGAACACCAGTTCGGCACCGGCCTTGAAATCGTTGC
TGCCCGAGCGGGTCACCGCATTGATGACGCCGCCGGTGCTGCGCCCGAACTCCACCGAGT
AGCCGCCCGTCTTGACCTGGAATTCCTGGTAGAACGAGAACGGCACCGACGAGAAGCCGA
CCCGGTTGTAGAAGTCGGTGACGTTCAGGCCATTGATGTAGACGGTGTTCTCGGCCACCG
ACGAACCGCCGAAGGAAATGCCCTGCCCGCCCAGCGACCCCTTGCCCTTCACCGCGCCCG
GCGCGAGCAGCGCCACCGCGGTGATGTCACGGTCCACTGGCAGGCGCGACAGTTCCTCGC
GGGTGATGTTGGTGGCCGACTCGGTGGACTTCACATCCACCATCGACACCACCTGCGGCG
CCCGCACTTCGACCGTGCCCAAGGTACTGACCGCACCCAGCGGCACGTTCACCGTGGTCG
CGCTGCCGAGACTGACCGTCACCTGGCCGACACGGCTGGCGCCTCCACCCGGCAGGCTCA
CCTCCATGTCATAGGTGCCGACCGGCAGCAGCGGAATGCGGTAGCTGCCGTTGGCTTCGG
CCTGCACGGAGCGTACGAAGCCCGTTGCCGGGTTGCGTACGGTCACCGTGGCACCGGCCG
GTACCTGGCCGGCATCGCTGACCAGCCGGCCGACCACTGAACCATCCTGTGCGAATGCGC
TGGGCGCGATCACGCCCAGACACGCCCCGAGAGCGACGCACAACGCCGCCCGCTTGATGC
TGTAAGCCTTCATCCCCTGCTCTCTCCTGCAAGAATTGAATGGTGTGGAATGCGATGTGT
CGCGCTAGCGTTGCCTGGCTGGCAGTACCCGCCACTGGAAGTCGTAGCTCCATTGGTCGA
AGTACAGGTTGCCGCCTGCCCACTCGGCCTCGCCGCGCTGCGAGTCGACCGTTTCCGAGC
GGAAGTGCTGCTTGGCCGGCACGAGGGGCTGGCCGAAATCATCGTTGAAGGCGATGCGGT
AGCCATCGAGGCCACCCAGGTAGAAGTTGCGCAGGGCCGGCACATCGCTGGCCAGTGCGC
CGGTGGTCACGTCCATCGGCAGCCAGCCATACGGCGCCAGGTAGACCTGTCCCCAGTCAT
GCAGGTTGTTGTAGCCACTGCCATCGTCGGAGAACACCATGCCCGACTGCCAGCGCGCGG
GAATGCCGTTCAGGCGCAGCAGCGCGATCAGCAGCAGGGTCTGCTGCCCGCAATCGGCAT
GGCCGGAACGCAGCGCGTAATCGCTGATGTTGCTGAGCGTGGAATATTCGCGCGCACCGG
CCCAGGGAATACGGTCGACCGCAGCAAACAGCTTGCGCACCACTTCATATGGGCGCGTCT
CGCCCTGCAGCACCTGTTCGGAGAACAGCTTCAACGCAGGGGTGAAGCGCACATGCGGCA
GCTGCTCGGCCAGATACGGCTTCAACGCCGTATCGGCCGGGGTCGGTTGCACCACGGCCG
GGTCGATCGCGGTGTGCCGGGCGAAGATCGTGACCGCGTAGCGGATCTCGAAGCGGGTCG
GCTGCCCGGCCACCGCTTTGGCCTCCAGATAGGCCGTGCGTTGCAAGGTGCTGGCCGGTG
CCACCCGCGCCTTGCCTGGGCTGCTGCCCAGCCACTGCACCTGCTCCTGCTGGCCGGGGA
TCTCGCGTGGGTACGGAATCCAGGCACGCACGGTTTCGCCGGCCGGCACGGCATCGGCCT
TCACCGTGAGCGATTGGGTGAATTCGATACGCTGCGGCAGCACCGACGCCCGGCCACTCT
GTTCGGCCGCGGCGACCACGCGCGTGTGGTGCGCGTTGAGCACTTCGTTGGGCCCTGGAG
GCGGCATCGGTGCATCCGCACGGCGGCGTGCGCGTGCTTCGTCGCTGAGCAGGAACAGGT
TCGACGGTGCGCGCTTGAAGTACCAACGCTCGCCATCGATATCGAGATGCTCGATCAGGC
CAAGCTGGTCCCAGCGCGCGAATTCCTCGTCGGTCAGGTCGGGAATCCAGCGGCGCACGG
CAGACTTGGCGGCGGTTTCGTCGAGGGAAAGATCCAGGCGGATGCGGCGCATGCGCTCAC
GCTGGAACGCGCCTTCGGTAGCATCGCTCCCAGTCGCCAGCAACGCATCGGCGTCGCTGA
AGCGGCCGCCGTCGATCAGGTCGATCACCTGCGCCTGGCGCGCACGCTGCTGGCTGCTGC
GCCCGTCTGCCGCCTGCGTGACCGACACCCACAGCAGCAGCGCGGCATACAGGCCGGCAG
CAGCAGGCAGACGCGGTTTGCGAATGGCAGGATCCACAGCGACACTTCCCCAGCGCGGGT
GGTAACGGCTGTGTAACACGGGCCGGGATGCCGGTCAATAATTTATTCTTGCTTTCGATG
CCGAAAGGAATAAATATTCCACAAGGCATTCGAGGAGGGTGTGCACCGCATGAGCCTGGC
TTCCCGCGAACGGCACCGGCATTGGCCGCGCCGCTTGACCCTGGCCCTGTGCCTGCTGGC
CGCACCGGCCTTTGCACAGGCCGCCCCGGCGCCCGATCCCGGCGCACCGCTGCCCTATGT
GATCGGCCTGCACGAGGCCTACCTGACGCCGCAGTACTGGGCGGCGCGTCTGGACAACGC
CGATGCGCCGATCCTGGATCGCGCGCAGATCGAGGCGCAGAACGCACGGATGCGGGCGCA
GGACAGCCACATCCAGGACATCGCGGCGCTGCCAGCCCAGCTTGATGCGGCGACGGTGCG
TACCAGCATCACCGCGCTGTCGAGCTGGCCCACGCGCACCCTCTACAGCGACAAGGGCAC
GCCCATCGCGCCGGCCCTGCGCAGCGCGATCGAAGCCAACCTCGGCCTTGATGCAATCCC
CGCCCAGGTGGCACCGGCCTACGGGCTGGTGGTGAAGCGTGCCGCACTGCGCACCTTCCC
CACCCGCGAGCGCGTCTTCAGCACCGTCGGTGACACCGACATCGACCGCTTCCAGGAATC
GGCACTGTTCCCCGGCGACAAGGTCGCCGTGGTCCACCGCAGTGCCGACGGCCGCTGGCT
GTTCGTGCACAGCGAGCGCTACAGCGCGTGGATCGAAGCCGACGCCATCGCCAGCGGCGA
CAAGGCCACGGTGCTCGGCTACGGCGCGAAGGGACCCTACCGGATCATCACCGGTGCCAC
CGCGCAGACCGCCTACACCCCGGAAGAACCGCGTGTCTCGCGCCTGCAGCTGGACATGGG
CGTGCGCCTGCCGGTGCTGGCCGACTGGCCCGCGTCAGAACCGGTGAACGGCCAGCAGGC
GCACGCATCGTGGGTGGTGCAGCTGCCGGTACGCGAGGCAGATGGTCGCCTGAAACTGGT
ACCGGCCCTGCTGCCGCGCTCGCAGGACACCGCCGCCGACTACCTGGCCCTGACCCCGCG
CCTGTTGCTGCAGCAGGCCTTCAAGTTCCTCGGCGAGCGCTACGGTTGGGGCCACGACTA
CGACACCCGCGACTGCAGCGGTTTCGTCTCCGAGATCTACCGCAGCTTCGGCGTGCTGCT
GCCACGCAATACCAGTGCACAGGCGGTCAGCCCGGCGCTGGATCGCCTGCCGTTCACCGG
CAAGGACGGCAAGGCACTGCGCGACCGTGCCGTCACCGACCTGAAGGTCGGCGATCTGGT
CTACATCCCCGGCCACGTGATGATGGTCATCGGCCACGTCGACGGTCGTACGTGGGTGAT
CCACGATACGGCGGGCGGCAGCTGGTTCGGTGCCGACGGCACGCGCGTGCAGGCCCATCT
CAATGGTGTTTCGGTCACGCCGCTGGAGCCGATGATGGCCAGCGATACCGTCCGCTACAT
CGACCGCATCACCAACATCCAGCGCCTGCGGGCCAAGACTCCTGAATGAAGATCACCGCC
ATCGAACTGGGCATGCTGCGCGTGCCGTTGAAGACACCGTTCAAGACCGCCCTGCGCACG
GTGGAAACCGTGGAAGACGTGGTGGTGCTGATCCGCACCGACACCGGCAACACCGGCTAT
GGTGAAGCCCCGGCAACCGCCGTGATCACCGGCGATACGCACGGCTCGATCATCGAAGCG
ATCCGCCACTTCATTGCCCCGCGCCTGATCGGCCAGGACGTGGTCAACCTCAACCACCTG
TGCACGCTGGTGCAGACCGCGATGGAGCGCAACACCAGCGCCAAGGCGGCGGTGGAGATC
GCGCTGTACGACCTGTGGGCGCAGCTGCACGGCGCCCCGCTGTACCAGATGCTCGGTGGC
GGCGACCCGGTGATCACCACCGACATCACCATCAGCGTGGACTACATCGACAAGATGGTG
GCCGACTCGCTGTCGGCAATCGAACGCGGCTTCGAGTCGCTGAAGATCAAGGTCGGCAAG
GACATCGGCCTGGACATCGAACGGGTCAAGGCGATCCATGCCGCCGTGGAAGGCCGCGCC
CTGCTGCGCCTGGACGCCAACCAGGGCTGGACCGCCAAGCAGGCAGTGCATGCGATGCGT
ACCCTGGAAGACGCCGGCGTGGTGCTTGAACTGCTGGAGCAGCCGGTGAAAGCGGCCGAC
ATCAGCGGCCTGAAGTACGTCACCGACCGCGTCAACACGCCGGTGATGGCCGACGAAAGC
GTGTTCAGCCCGAGCCAGGTGATGGACCTGATCCAGCAGCGCGCGGCCGACATCATCAAC
ATCAAGCTGATGAAGACCGGCGGCCTGTCCAACGCGATCCGCATCGCCGACATTGCCGGC
ATCTACGGCGTGCCGTGCATGATCGGCTGCATGATCGAATCGAGCATCAGCGTGGCCGCC
GCCGTGCACCTGGCCGTGGCCAAGAGCGATGTGATCACCAAGGTCGATCTGGACGGCCCC
TCGCTGGGCCAGTTCGATCCGGTCAGCGGCGGCGTGCATTTCAACGAATCGGAGATCAGC
ATCAGCGACGTGCCGGGGCTGGGCATCACCGAAGTGCGCGGGCTGGAGATGCTGGGTTGA
TTTCTGCCTTGCGGCTGACGTTGCGTGCCACTGACGTTGGGTCGCGCGTTACTTTTCTTT
TCGCGAAAAGAAAAGTAACCAAAAGAAACGCTCCGCCGGCCGCGAGCCGGTGCTACGCAC
CGGTTCCCTGCGCTCCTCGGCCCGTCGAGGGACGGCGCGGGAACTCGCTGCGCTCAGACA
CCCGCGCCTCTTCGCCCTCGCCGGACCTGCGGTGCTCGGCTCGCTTGAAGGCGGACTCAA
CGTCAAAGGCAACAACTGCACTCCGTAATCTCTTCGCGGCTGGAACCCATCCGACCCATT
CCATGACACGCTCTAAGCTGCCAACCGCAACGCGCCTACACATGCCCGGACACCCCGCAT
GCCGCCCCTGCTGAAGATCCGCACCGAGCGTGGGCAGATGTCGGCCATCGAGCGCCGCAT
CGCCGACTTCATCCTCGACAACGCCCACCTGCTGCGCGACTACTCCTCCCAGCAGCTGGC
CAGCGCGCTCGGCATCAGCCAGTCCAGCGTGGTGAAGTTCAGCCAGAAGCTTGGCTTCAA
GGGCTACCCGGATCTGAAGTACTCCATCGGCCAAGATGTGGCCCGCGCAGGTGCCGATCC
GCAGCAGGCGCCCGACGAACCCGACAGCGGCGATGACTACCTGCGCCTGGGCGAGGCCCT
GCGCCGCAGCAAGGCGCAGGCCGAGGAGGAAACACGCCAGGCCAATCCACGCGGGGAGAT
CGAGCGCATCGTGCAGCTGCTCGACGGTGCGCCCAAACTGTTCGTCTACGGCCTGGGTGA
CGACGGCCTGTTCGCCCGCGAGTTCGCCATGCGGCTGTCGCTGCTCGGACTGCTGGTGGT
GCCGCATACCGATCCGATCCTGATGCTGGCCAACCTCTCGGCCGCACGCCCCGGCGATGC
GCTGCTGATGTTCTCCGAGTTCGGCAACCTGCCCCAGCTTTCACAGTTGTCGCGGCAGTT
CCAGGACATGGGTGGCAAGGTGATTTCCATCACCCGCCACACCGCCAACCCGCTGCGCGC
GCATGCGGATGCGGCACTGGCGGTCTGCGCGCACGACCGCACGCCACAGGTCGCGCAGCT
GCTGTACCGTAGCGCCATGCACGCCCTGCTCGATTTCCTGTTCGTGCTGCTCTGCCACAC
CAATCCGGATCGCCAGCAGCAGCTTGCGGTGAACCTGGAGCGGATCGACCACCTGCTGGA
TTCCTGATCGGAGCACCTGTTGATGAAATCGCTGGTTCGCCTCGCTACCGCTGCACTGCT
GCTTGCTACGGCAGTGTCCGTTCACGCGGCGCCGCTGGATGGCGCGCGCCAGCTGATCGT
GGTCACCAGCGAAGGCTGGGACAGCACCCAGGGGCAACTGCAGGCCTATGTGCGCGACGG
CCAGGGCTGGCACCCGCATGGCCAGGCGTTCCCGGTGGCGCTTGGCCGCACCGGCAGCGC
CTGGGGCCTGGGCCTGCATCCGGCACAGGCCGATGGCCCGCAGAAGCAGGAAGGCGATGG
CCGCAGCCCGGCCGGCATATTCGCGCTCGGCAGTGCGTTCGGCTATGCCGTCACCCGCCG
CGGCACTGCCATGCCCTACCAGCCGATGCTGGACAGCAGCTACTGCATGGACGTACCCGG
TTCGCCGTTCTACAACCGCATCGTCGATGAAAAGAAGGTCGGCAATGCAGCGGTCAAGGG
CTCCACCGAGCCGATGCGGCTGGACCTGCACAACAAGGGCGACGTGCGCTACCGGGAAGG
CTTCGTCATCGCCCACAACCCGGACAACCAGCCCGGCAAGGGCAGCTGCATCTTCGCCCA
TCTGTGGCGCCAGCCCGGCGAGGCCACCGCCGGCTGCACGGCCATGCCGCAGGAACGCAT
GCAGGCACTGCTGGACTGGCTGCGGCCGCAGGACGCGCCGCGTTTCGTGCTCCTGCCGCG
CGCGGAGTACAAGCGCCTGCAGGCGCAGTGGCAATTGCCCGCGCTGGCCGGAGACGTCCG
TTGAGCACGCAGGACGAACCGCAGCTGCAACGCGCGGTCAGCCGCTGGCAGATCGTCGGC
CTGTCGATCAACGATGTGATCGGCAGCGGCATCTACCTGCTGCCGGCCGCCACCGTCGCC
CTGCTCGGCCCCTTCAGCCTGTGGGGCGTGGTCGCCGCTGGCATCGTCGTCGCGCTGCTG
GTGCTGTGCTACGCGCAGGCCGCCAGCTACTTCGATGAACCCGGCGGCAGCTACCTGTAT
GCACGCGAGGCGTTCGGGCGCTTCGCCGGTTTCGAGATCGGCTGGATGATCTGGCTGACC
CGCATCAGCTCGGCCGCTGCGCTCAGCAACGCGCTGGCCGACGCGGTTGCGCGTTTCTGG
CCGTGGGCCGATGCCGGCCTGGGCCGCATCGCGGTGATCGTGGTATCGCTGGGCTTCCTC
ACCGGCATCAACATCATCGGCGTGCGCTCGGCCGCGCGTACCGGCGTGGTGCTGGTGATC
GGCAAGATGCTGCCGCTGCTGCTGTTCGTGGCCATCGGTGCGTTCCACATCGACCCACAG
CTGGCCTTCTCCGGCCAACGCCCGGACCCGCATGACCTGCAGCGCATGGGCGAAGCCGCC
TTGCTGCTGCTTTACGCCTACGCGGGCTTCGAGAACATCCCGGCCGCCGCCGGCGAGTAC
CGCAATCCGCGCCGCGATATTCCGTTCGCCCTGATCACCATGATCATCACCGTCACCGTC
ATCTACGGCGCGGTGCAGGTGGTGGCGCAGGGAACGCTGGCCGGCCTGTCCAGTTCGGCC
ACCCCGCTGGCCGATGCCGCCGCCGGTTTCGGTGGCGAAGCACTGGCGCTGATCCTGACC
GTCGGTGCCACCATCTCCATCCTCGGCACCAACAGCAACACGATGATGATGGGCCCACGC
TTCCTGTTCGCACTGGCCCGCGATGGCTACGGCCCGAAGATCCTGGCCCAGGTGCATCCA
CGCTTCCACACCCCGGCCGCGTCGATCCTCTGCCAGGGCCTGATCGCGCTCGGCCTGGCC
CTGTCCGGTTCGTTCGTGCAGCTGGCCCTGCTGTCGATGACGACGCGCCTGTTCGCCTAC
ATCGGCACTGCCGCAGCAGTCCTGGTACTGGCCAAGCGCTACGCCGACCGCCCGGGCGCC
TTGAAGCTGCCCGGCGGGCCGTTGATTCCGGTGCTGGCGCTGCTGCTGTGCCTGGCGCTG
TTCGCCAGTGCCAGCTGGCAGAACATCGCTGCTGCGCTGGTGGCGTTCGCCATCGGCGCG
GTGATCTACACGCTGCCGCGAAAAGATACCGACGCCGGATGACCGATAGCGCCGGGCCAT
GCCCGGCGGATTGATCTGGTGATCACGCTGCCGGACCGGGCCGTTAACCGCCACACAGGC
ACGATCGGGCTACGTCCACAACGGAGCCTTCCATGACCGAGTACCAGATCCCCGGCCGCG
TACCGGACGACAGCACGCCGCGCGACGCGATCAGCAACTACTGGCGCGAACGCTACACGG
CCGAGCCGTACTACGACGACCAGCTGTTCTTCGAGGACTACGAGCCGGCCTATCGCATCG
GCCACGCCGCGCGTGCACAGGACATGATCCGCGCCTATGAACAGGTCGAGGCCGAGCTCG
AATCACGCTGGGCCAACGAACGCGGCCGCAGCCGCCTGGACTGGGCGCAGGCACGCAATG
CGGTGCGTCGTGGCTGGGAGGAGGCACAGCTGGCGGATCCGCGGCTGGCACGATAGCGCC
AGGCTTCTGTAGAGCCGAGCCTGCGCTCGGCTCTCGCACCTCGTCTGTAACGTCGAGCCA
CGCTCGACTGAGCCGAGCATGGCCCGGCTCTACATCGGATCGATCACTCCTGTTCCGGCA
GCGGCGGCACGATCGCGCTGCGCTTACTCTCGCCCCCACCGGCGGCGATCAGGTCGCGGG
TGTTCTTCTGCACCGCCACCGCGCCGAACAGCGACAGCGCATACGCCATGCCATAGAAGC
CCTTCTCACTCGGCGCCAGCGTGGCATTCCACAGGCCGACCAGCAGCAGCATCAGCGCCG
ACAGCAGCGCGAACCAGCACAGCGCGTAGTACAGGCCACTCACCGGAATGCCTTCGACGC
GGTCGCGCACGCTCTTCTGCAGCGACACCGCCGCGAACAGGCCGAACAGCAGCAGGGTCA
GGTAGTAGCCCTTCTCGTTGAGCGCCATCGTGGCGTTGAACAGGCCGATCAGGTACGCCG
CCGCCCCCAGCAGCAGGGCCACCCAGGAGGCGGCGATGAAGGCGGTGGACGGCTTGTGGG
GCATGGCAGTGTTCATTGCAGGTCCTTGGCAGGCAGGCGGGCACGCTTTGCCCGGGCGTG
CCCACCCTAGACGATCCCGCCGCGCTCGCACAGGGGGGCGCAGGACCTTCGGGCCACGAC
GCTCACGGCGCCGGTGGTATACAAGGGACAGCCCGGCCATCCGCATCCCCGCACTGGAGA
TACCCATGACCCGCACGCCCCTGCTGCTCGCCCTCGGCCTTGTGCCGATCCTTGTCACCT
CCGCCTGCAATGCTGCCGATCCGGCCGCCAACGGTGCGCAGACCGCCACGGCGGCCTCTG
CCGCCACCGACCAGCGCCCGTTCAACGCCACCGAAGTCAGCCGCTTCGACCAGCCCTGGG
CGATGACCTTCCTGCCCGACGGCAGCCTGCTGGTCACCGAAAAGCGCGGCAAGCTCCAGC
ACCTGGACCCGGCCAGCGGCCAGAAGCACGAGATCACCGGCGTTCCGAAGGTCGCCTATG
CTGGCCAGGGTGGTTTCGGCGACATCATCCTGCACCCGGATTTCGCCCGGAATCATGTCG
TTTACGTCAGCTATGCCGAGGAAGGCACGCTGGATACCCGCGGTGCCGCGGTGGCCCGGG
CCACGCTGGCACTGGATGCCAACGGCGGTGGCCAGCTGAAGGACCTGAAGGTGATCTGGC
GGCAGAGCCCCAAGGTCAGCGGTGAGGGTCACTACGGGCATCGCCTCGCCTTCGGCCCGG
ACGGCAAGCTGTGGATCAGCTCCAGCGAGCGCCAGAAGTTCGATCCGGCCCAGGACATGG
GCAGCAACCTCGGCAAGATCATCCGCCTCAACGACGATGGCAGCCTGCCCGCCGACAATC
CGTTCGCGTCGCAGGGCGGGGTGGCCGCACAGGTGTGGTCGCTGGGCCACCGCAACATCC
TCGGCATGGCCTTCGATGCCAACGGCAAGCTGTGGGCGCACGAGATGGGCCCGGCCGGCG
GCGACGAACTGAACCTGATCGTGCGTGGCGCCAACTACGGCTACCCGATCGTTTCCAACG
GTGACCATTACGACGGCCGGCCGATTCCCGACCACGATACGCGCCCGGAATTCGCCGCGC
CGAAGGTGACCTGGACGCCGGTGATCTCGCCGGCCGGCTTCGTGATCTACAGCGGCAGCC
TGTTCCCGCAGTGGAAGGGCAGCGGCTTCATCGGTGGCCTGTCGTCCACCTCGCTGGTGC
GCGTGGCCTTCGATGGCGACAGCGCGCGCGAAGCCGAGCGCTTCAACATGGGCGAGCGCA
TCCGCGAAGTGGAACAGGGCCCGGACGGCGCGCTGTGGCTGCTGGAAGACGGCAGCAAGG
CGCGCCTGCTGAAGCTCACGCCGAAGACCTGAGGTAGTGCCGGCCGCCGGCCGGCACCCT
GGATCCTTCCGGCATCCTGCGGTTGCCGGCCAGCGGCCGGCACTACCCTTGCCAAACGGC
CCCGCACGCGGGGCGTCTGCATTCATTGGATGGTGATGACCTTCACCTCGGTCTTCGTGC
AGGCCTGGTCCAGGCACTGGCCGCTCAACCACACCTGGCCGCTGCCGATCATCACGCCCT
GCTGGTTGACGAACACCTTGCCGAAGTCCTGCTCGGACACCGCCTTGACCACCTCCGGCG
TGATGATCTTCTCGTAGTTGCGCTGGAACTCTCCGGGGCCGGAGATCTTCTTTCCGCCGC
TGATGTTCAAGGGGAATCGCACTTCCTCGACCACCGCAGCGCGATCACCGCCGACCACGG
CGGCCTTGAACGCATTGAAGACCTTTTCGAACTGCGCGGCATCGCCGAGCAGCGACTCGA
TGCGCGCACGCGCATCCTCGGCGGACACCTCGGCTGCCGGTGCGGCAGGTGCAGCGGCGG
CTTCGGCAGCCGGCGCCGCCGGTTCAGCCGCAGGTGTCGAAGCAGCACTGGCCTCCATCG
GCGGCGGCGCATCCGCTGCAGGCTCGGCCGGCGGCGCCGGCTGCGAACAGGCCGCCAGCA
GCAGGGCGGGAATCAGGTAGGCCATCCGGCGCATGCGCGCACTCCATCGAACAGGAGGCC
CGATGGTAGCGCCGCCACAGTGAGGACCACAAAAAAGGGGACGGAGGGGATTAAGTCGTT
TTGGCACAAACGACTTAATCCCCTCCGTCCCCTTTTTTTCGATCAGGCCTTCAGCAGCTC
GAACTGCACCGCTTCGCCGGCGGCCGACGAGGCACAGACCCACAGGTCGAACTGGCCCGG
CTCGGCACGCAGCACGCCGTCGCGGCCGGTGAAGGCCAGTTGCTCGCGGGTCAAGGTGAA
CACCACTTCGGCTGACTCGCCCGGCTGCAGCGCCACCTTGCGGAAGTCCTTCAGTTCACG
CACCGGACGCACGCGGCTGGCCACGCGATCATGGATGTACAGCTGCACCACTTCCTCGCC
CGCCACGCGGCCGGTGTTGGTCAGCACGGTGGTGATGGTCAGGGTGTCGTCCCAGCCGAG
CTGTGCCGTGCTCAGCTGCGGCACGCCGTAGGCGAAGGTGGTGTAGCCGATGCCATGGCC
GAACGGGTACAGCGGTTCATTGGGAATCTCGCGCCAGCGCGCCTTGAACTCCGACATGGT
CGGCAGTTCCGGACGGCCGGTGCGCGGGTGGTTGTAGAAGTACGGCTGCTGGCCGGACAC
CTGCGGGAAGCTGACCGGCAGGCGGCCGGACGGGCTGTAGTCGCCGAACAGTACATCGGC
CACGGCATGGCCGGTCTGCGTGCCCAGGTACCAGGTCACCGCCACGGCCTGCGCATTGCG
CACTGCGCCCTGCAATGCCAGCGCGCGGCCATTGCGCAGCAGCACCACCAGCGGCTTGCC
GGTCATCGCCACGGCCTCGGCCAGCGCCTGCTGTGCCGGCGGCAGGGTAATCTCCACGCG
CGACTGTGCTTCGCCGCTGTAGCGCTGCGGTTCGCCCAGCGCCAGCACCACCACGTCGGC
ACGCAGTGCGGCAGCCACAGCGGCTTCCGTGCCGCCCGGAATCGCGGCTTCCAGTTCGCA
GCCCGGCACGATTTCCAGCAGCGCTTCGTCGCCGATGGCGGCACGCACGCCGGTTTCCAG
GTCCACGTAACGCTGCTTGTCGCCGAACAGCGTCCAGCAGCCTTCGATGTTCTCGCGGTC
CTGCACGAACGGGCCGATCAGCGCGATCTTCTGCCCGGTCTTCTGCAGCGGCAGCACGTT
GTCACGGTTGTTCAGCAGCACGATCGAACGCCGCGCGGCATCGCGCGACAGTTCGTCATG
CGCGGCAATGTGCGAGGTATCCGCTTCGCGCGCCGGGTCCAGCGAACGGTACGGGTCGTC
GAACAGGCCGATGGTCTCCTTCAGCCACAGGATGCGGCGCACGCCCTCATCCAGCACCGC
CATCGGCACCTCGCCGCTCTCGACCAGGCCGGGCAGGTGCTCGGCATAGAAGCCGCTCTG
CATGCTCAGGTCCAGGCCGGCGGTGAACGCCTTGGCCGTGGCATCGCGGTCATCGGCGGC
ATAGCCGTGCGCGACCAGTTCCATGTCGGCGGTATAGTCGGAGATCACCACGCCCGGGAA
CTTCCATTCGCCGCGCAGGATGTCGGTCAGCAGTTCGGCATTGGCACTGGCCGGCACGCC
ATTGATGTCATTGAACGAGGACATCACGGTGATCGCGCCGGCCTCGAAGGCGGCCTTGAA
CGGCGGCAGGTGCACGTCGCGCAGGGTCTGCGGCGAGATGTCCACCATGTTGTATTCCAT
GCCGGCCATCACCGCGCCGTAGGCGGCGAAGTGCTTGGGCGTGGCCAGCAGCGAATCGGC
CGCACGCAGGTCGCTGCCCTGGAAGCCACGCACGCGGGCGGCGGCGAACGCACAGCCCAG
CACCACATCCTCGCCGGCACCTTCGGCGCCACGGCCCCAGCGCTGGTCGCGGGCGATGTC
CACGGCCGGCGCATAGGTCCAGTGCAGGCCCGCGGCGGTGGCTTCGATCGCAGTGGCGCG
CGCGGTGCGCTCGGCCAGGTCCGGCTCGAAGCTGGCGGCCTCGCCCAGCGGAATCGGGAA
CACGGTGCGCATGCCGTGGATGACGTCGGCCGCCAGGATCACCGGGATACCCAGGCGGCT
CTCCTCGGTGGCGACCTGCTGGATGCGGCGGCCCAGTTCGGCGCCCACACCATTGAACAG
CGAGCCGACCTTGCCCTCGCGCACTTGCTGCAGCACCTGGTCGGCATTGCGCACGTTGGC
TTCCGGGTTCACGTCCGGGGCGAACGGGCGGACCATGTCCGCGAAGACACCCAGCTGGCC
GACCTTTTCCTCGACGGTCATCTGGGCAATGAGGGATTCGATGCGATCGGAGGCCACCGG
CAGTCCTTGATGAAAACGTTTACAAGCCCGGCATTCTAGCGATCCCGAGCCGTTTGGCGA
GAGGTTTCTTCATTCAGTTTCAGCCACCAGGGGGTCCGTATGGCCCCGCCGGGGGCACCG
CAGCTTACTCCGAGCCGGCCAACTGGCGCTGCCCGGCCATCAACATGGCGTCACTGGAGG
CCTGGAATACCCGCAGGCCGAAGGCCGGCAGGATCGCCAGCAGGTGGTCGAAGATGTCCG
ACTGCACCGCCTCATACTCGGCCCAGGCAGTACTGCGGGTGAAGCAGTAGAGCTCCAGCG
GCAGGCCCTCGGTGGTCGGCTGCAGCTGCCGTACCAGCAGGGTCATGTCGGTATGGATGC
CCGGGTGGCTGCGCAGGTAGCGCTCCACATAGGCCCGGAACGTACCCAGGTTGGTCACGC
GGCGGCTGTTGACCTCGGCCACGCCCTGCTCGCGCAGGCGCCCGTTCCACTGCCCCAGTT
CCTGTTCCTTGTCGCGCAGGTAGTCGCGCAGCAGCGCGAACTCGCCGAGGAAGGCCAGGT
CACCCTCGTCCAGGAAGCCGACGCTGTGCTGGTCCAGGTACAGCGCGCGCTTGATCCGGC
GCCCGCCGGCCTCCTGCATGCCGCGCCAGTTCTTGAACGACTCGGTCACCAGCTTCTTGG
TGGGGATGGTGGTGATGGTCTTGTCGAAGTTCTGCACGGTGATGGTGTGCAGCGCGATGT
CGATGACGTCGCCGTCGGCGTTCTGGCTGGGCATCTCGATCCAGTCGCCGATGCGCACGC
GGCCATCGCCACTGATCTGCACGCTGGCCACCAGCGACAGGATGGTGTCCTGGAAGATCA
GCATCAGCACCGCCGTGGCCGCGCCCAGGCCGGTGACCAGATAGCGCAGGTCGACGCCCG
CCAGGGTAGCGACGATCGACAGGCCGGCGATCACGAAGAGGACGATCTTGGCGACCTGCA
GGTAGCCCTTGATCGGCTTGTTGCGTGCCTCGGGACGGCGCTCGTACAGATCGTTGGCCG
CATCCAGCGCATGCGAGATGGCCAGCACCACGGTCAGGATCGCCCACGCCTGGCAGGCGC
CGATGATGAAGCTGACCAGGCCCGGCGGCAGGTCCGGCACGATGCGGATGCCCGAGGCGA
TCACTTGGCTGGGCACCACGTTCGACAGGCGCGAGATCACCCGCATCAGGTGGCTGCCGC
GGCCAGTGTCAGCGCCCGGAAGGCGGCTCAGCAGCCGCCGCAGCCCGCGCAGCAGGATGC
GCTTGGTCACCCAGTTGGCCAGGCCAGCGGCGATCAGCAGCGCCGAGATCATCAACGCCA
GGTAGGCGCCGGGATAGGGTTCCAGTGTGTTCTGCAGCCGTTCCAGCCACTGTACCGCCA
CCACCGCGTCCACCATCAGTTGTCTCCTGTCTGTTTCGTTGTTGCCAAGGTTGCCAGCCA
GCGGCCGGCACTACCGGGGTTGTCGGCCAGCGGCCGGCACGACCGGGTCAGTCCCGCGTG
CGTTCGATGATCACGCCCACCGCGCGCGCGCCGCGCACTGCGCCCGGCTTGCTCAGCTTC
AGGCGCAGCCACTTCACGTCGAATTCGTCCAGCACGATCTGCGCGCAGCGCTCGGCCAGG
GTCTCGACCAGGCCGAACTCCGACTCGCGCACGAACTGTTCCAGGCGCTTGCTCACCGCC
TTGTAGTTCAGGGTGTGGGCGATGTCATCGGTGGCAGCGGGGCGACGGTTGTCGAAACCC
ATTTCCAGGTCGAACACCAGGTCCTGGCGGATCCGTCGTTCCCAATCGTAGATACCGATC
AGTGCGTCGATCGTCAGCCCTTCGATGAAAACCTTGTCCATTGCGCTTACCGGCACGAAT
ACAGGCGGCCATGGTAACGGCACGGCGGTGAGCCTGCCCGGAACGGGCGGTGGGCCACCG
GCGTGGGGCGGCCCGGAAAAAACAAAGGGCCCTGCTAGCGGGGCCCTTTGGTACTACCGT
TTGTCCCCGGGGGGAGCTGAAATCCAGCCGCGAGTCCCGGTGGCGCAGGCACGCAGATTA
GGCAAGGACCAGATCGCCGGTCAAGGCCAAATCCGACAGGACAGGTCAGGTATTCGTCCG
AGGCAAAACGCAGAAAATCAGCCGCGCGGACAAGGACGTTCCCTGATGGTCGCCGCCGCC
CACTCTCGCGAACATCGATTCCTCCTTCACCACCGCACATGACGATGGCTCCATACGATG
TACTGCGGCGCGCGTTGTCAGCGGAGCGTCTGTCTACTTACGAGAGAATCGCATCGACCT
GCAGCCCCGACGTCACGGCCGAATCCCTGTACCTGTGGAACATGCGGATGTGCAGTGCAC
TGATGATGCCGGTCCATCTGTGCGAAGTGGTCACCCGCAACGCCGCTGCAGCTGTGCTCG
CCAGGCAGCATGGCCCGCGTTGGCCCTGGAATGGTGCCTTCCGACGGAGGCTGCCAACCT
CATCCAGTACTTCTCCGCGCACGGTACTGGAACAACTTGCCAGCCGCGTAACCGATACAC
CCGGGATCGTCGCCAACCTGCCGATGGTGTTCTGGCAGCAGCTCTTCACCTGTCGCTTCG
ACTCCACGCTTTGGATACCCGCACTCAGCAGGGTTCTGCAGCATGCTCCCTCTGCTCATC
CCAGTGGCGTAAGGAAAGCCATCCATGCGGATATCGGACGCATCCGCCACCTGCGCAACC
GCATCGCCCACCACGAGCCGGTCCTGGAACGTGACATCGGCGCCGACCTGGCCGCGATCG
GGCGGCTGATCCATGCCCGCTGCCCACACACGCTGGGCTGGCTGCAGCGCCATGAGCGGG
CGACAACCGTGCTGGCGGCGTCGCCGTTGGCAGTGCATCGGTAATGCGTCCGCCGGGCAT
GGCCCGGCGCCACCGGCTCAGACCGCCGGCAGGGTCGCCATGTCCCAGCGCGGGGTCACA
TCCACCTTCGGCGGGCTGTGCTGGCCGGCCTGCAGGCGCAGCGCGCCGGCGAAGGCGATC
ATCGCCCCGTTGTCGGTGCACAGTGCCGGCCGCGGGAAGCAGGCACGGCCGCCGAGGCGC
TCGGCCATCTGCTGCAGGCGGGCGCGCAGGCGCGTGTTGGCGCCGACGCCGCCGGCCACC
ACGATCACGTTGGTCCCGGCCGCTTCCAGTGCGCGCTCGCACTTGATCGACAGGGTCTCG
ACCACCGCGTCCTCAAAGCCGCGGGCGATGTCGGCGCGGGTCTGCTCGCTCTGGTCACTG
TCGCGCCAGGCCATCAGGACCTGGGTCTTCAGGCCGGAGAAGCTGAAATCCAGCCCCGGG
CGGTCGGTCATCGGCCGCGCGAAGCGGTACGCGCCCGGCGTGCCCTGCTCGGCCAGCCTG
GCCAGCTGCGGGCCGCCCGGGTACGGCAGACCCATCAGCTTGGCGGTCTTGTCGAAGGCC
TCGCCGGCCGCGTCGTCCAGGGTCTCGCCCAGCAGGCGGTACTGGCCGATCGCATCCACC
GCCACCAGCTGGGTGTGGCCACCGGACACCAGCAGGGCCACGAACGGCGCTTCCGGCGGG
TCGTCTTCCATCAGCGGGGCCAGCAGGTGGCCTTCCATATGGTGTACGCCCACGGCCGGC
ACCTCCAGCGCCCAGGCCAGCGAACGCGCCACGCCAGCGCCCACCAGCAGCGCGCCGACC
AGGCCGGGACCGGCGGTGTAGGCCACGCCATCGATATCGCCCACGCCCAGGCCGGCGTCG
GCCAGGGTCTGGCGTACCAGTGGCAGCAGCTTGCGGACATGGTCGCGGCTGGCCAGCTCG
GGCACCACACCACCGTATTCGGCGTGCAGGGCGATCTGGCTGTAGACCGCATGGGCGCGC
AGGGCCGCGCTGCCGGCCAGGTCGGTGTCATACACCGCCACGCCGGTCTCATCACAGGAG
GATTCGATGCCAAGGACTCGCATGCCTGCTATTATGACGCCCCTGCCGCCCCCTCGGGGG
ACGTGCAGATCTCACTGCTTTCGAACCCCCGGCCCGTATTCAGGGTTGGCCGCTTGCAGT
TTGTCGTTTCGCCGCTATAATGTGCGGCTCGCCGGGCGTGACCCGGTTCTACTGTGTCCC
GGAGATTCCATGCCCAGCGTCAAAGTCCGCGAGAACGAGCCCTTCGAGTTTGCTCTTCGC
CGCTTCAAGCGCACTTGCGAAAAGGCCGGTGTGCTGGCCGAAACCCGCAAGCGCGAGTTC
TACGAAAAGCCGACCCAGGAGCGCAAGCGCAAGGCCGCCGCTGCTGTGAAGCGTCAGCTG
CGCCGCTCGTCGCGCGACGTCACCAAGCGTCAGCGCCTGTACTGATCGGACGCATCTTCA
TTGCGGCGGGCCTGCCTGTCGCGATGGAGCCGAAGCCGGCACGCGCGAGCGTCGCCGGCT
TTTTGCGTTTCCGGGTTCGGGCATCCGCCCCGCCCCACCTACCACCACGAGGTTCCTCAT
GAGCATGAAGCAGCAGCTCACCGAAGACATGAAGGCCGCCATGAAGGCGGGCGAGAAGCA
CAAGCTGGGCGTGATCCGCCTGATCAACGCTGCCATCAAGCAGCGCGAAGTCGACGAGCG
CATCGAGCTGGACGACACCGCCGTGATCGCCGTGCTCGACAAGATGGTCAAGCAGCGCAA
GGACTCGGTCAGCCAGTACGAAGCCGCCAACCGCGAAGACCTGGCCGAGATCGAGCGCGC
CGAGATCGTGGTCATCGAAGCCTACCTGCCGGCCAAGATGGGCGAGGCCGAGATCGTGGC
CGCCATCCAGGCCGCCATCGCCGAGACCGGTGCCGCCGGCCCGGCCGACATGGGCAAGCT
GATGGGCGCGCTGAAGCCCAAGCTCGCCGGCCAGGCCGACATGGGCCTGGTCTCCAAGCT
GGTCAAGCAGCTGCTGGCGTAATCCAGCACCTGGGGTCGGATCCCTTCCGCAGCGCGGAA
GGGCTCTGACCCCATTGATGCACCCGCTTCACCGCGCCTTCGTCGGTCGCCTGCTACAAC
CGCACACATGGTTGAACCCGAGCCCAACGTTCCCGTGTCCCTGCACAAGTACCTCAAGCG
CCTGCAGGACAGCTTTCCGATGGCGGTGGCCAAGCGCTTCATCGACATCGACGTGCTGAC
CCAGGCAGCTTCCGTCTCCTTCTACGCCCTGCTGTCGATGGCACCGTTGCTGGTGCTGCT
GCTGTGGCTGACCGCCTCGCTGTACCCACCGGCCCAGCAGGCGCTGATCGACCAGATCAG
CTCGGTGGCCGGCAGCAGCGCGGCTACCGTGGCCGAAACCGTTCTGAAGAACGCCGACAA
CCAGCCGGATGTCGGCTCGCTGGCGGGTGTGTGGAGCACGCTGCTGCTGTTCGTCGGCGC
CACCGCCGTGTTCGCCCAACTGCAGAACGCACTGAACCTGATCTTCCGCACCAGCGGCGA
GCGCCTGGAAGGCCTCAAGGCCTGGCTGCGCAAGCGCGTGTTCTCGTTCGGCGTGGTGCT
GGCCCTGGGCTTCCTGCTGATCCTGTCGATGACGGCCACCACGGTACTGCAGGTGGCCTT
CGCCCAGCTGCCCTCGATCCTGCCCGCGCTGGGGTATGTCACGAGCCTGCTGCTTTACGC
AGTCGGCTTCGCCTTCATGTACCACTACCTGCCCGACCGCCGCGTGGCCTGGCGCCAGGC
CTTCATCGGCGGCGTCATCACCTCGGCACTGTTCGCACTGGGCCGCTACGGCATCGGCGT
CTACATCGCCACCGTGGCCCCCGGCAGTGCCTACGGCTCGATGGGTGCGCTGGTGATCTC
GCTGGTCTGGATCTACTACGCCACCGTCGTGTTCTTCGTTGGCGCACTGATGACGGCGGT
GATCGATGAGCGCCTGCGCGCGCGTCATCACCTGGCCGCAGCCGGCATTGATCCGGCAAC
CGCCAGCCAGGTGCCCGACAGGGGGTAAACTAGGCCGACCGCCCCCGGTTCCGTCGCGTG
GTCCTGCACCGCGCCCTGTCCTGTTGCCCATGGCCCGTATCCCCGACGCTTTCATCGACG
ACCTGCTCGCCCGCACCGACATCGTCGAGGTGGTGGGCAGCCGCGTGCCGTTGAAGCGCC
AGGGCAAGGAGTACGCCGCGCGCTGCCCGTTCCATGACGAGCGCTCGGCGTCGTTCACGG
TCTCGCCCACCAAGCAGTTCTATCACTGCTTCGGCTGTGGCGCGCACGGCACCGCGATCA
GCTTCCTGATGAACTACGACCGCCTCGAGTTCCTCGACGCGGTGGATGAACTGGCCAAGC
GCGCCGGCATGGAAGTGCCGCGCAACGAGAATCCGCGCAGCCCGCAGCAGCAGGACGACA
GCCGCGAGCTGTACTCTGCGCTGGACGCGGCGACCAAGTTCTTCCAGAAGAACCTGGAGG
GCAGCGAGAAGGCCCGCAGCTACCTGGATGGGCGTGGCGTGGACGAAGAGAACCGCGCAC
GCTTCCAGATCGGTTACGCACCGGATGGCTACAGCGGCCTGCGCGACGCGCTGGGCAAGG
ACGAGCGGCGCATGAAGCTGCTCGACCGCGCCGGCCTGTTCTCCAAGAACGACCGCGGCC
ACGTCTACGACAAGTTCCGCGACCGGGTGATGTTCCCGATCTTCGACCGCCGTGGCCGGG
TGATCGCCTTCGGCGGCCGCGTGTTCGAGAAGGACGACGGCCCCAAGTACCTCAACTCGC
CCGAGACCGCGCTGTTCCACAAGGGCCGCGAACTGTACGGCCTGTGGCAGGTGCGCCAGG
CCAACCAGAAGATCGAGCGGCTGATCGTGGTCGAGGGCTACATGGACGTGGTCTCGCTGT
TCCAGTTCGGCGTCACCCAGGCGGTGGCAACGCTGGGTACCGCGACCACGCCGGACCATG
CCGAGCTGCTGTTCCGCAACGCACCGGACGTGTTCTTCTGCTTCGACGGCGACGCCGCCG
GCCGCCGCGCCGGCTGGAAGGCGCTGGAATCGGTGCTGCCGCGCATGAAGGATGGCCGCC
AGGCGTTCTTCCTGTTCCTGCCCGATGGCGAGGACCCGGACACCATCGTGCGCAAGGAAG
GCGCCGAGGCCTTCAACGAACGCCTGAAGCAGGCCACGCCGCTGTCGCAGTTCTTCTTCG
ACGAACTGACCCGCGAGATCAACCTGGGCACGCTCGATGGCAAGGCACGCCTGGCCGAAC
GCGCCAAGCCGATGCTGGCGCAGATTCCCGACGGCGCCTTTGGCGACCTGATGAAGCAGC
AGCTGGCGCAGCTGACCGGCCTGGGCGGTACTGCCCAGGCCACGCGCGCGCCGATGCCGC
AACGCCAGCCGCAGCGGACGATCCAGCCCGTGGCCAAGCGCAGCCTGGTGCGCGGCGCGA
TCGCCGTACTGCTGCAGCAGCCGTCGCTGGCGCTGACGCTGGGCGGCAAGCACCACTTCC
AGGGCCTGCGCCTGCCCGGCGTGGAACTGCTGCTGGAGCTGCTGGGGCTGGTCGAACAGC
GCCCGGACATCAGTACCGGCGCCCTGCTGGAACACTTCGACGGGCGGGAGGAACAGGCCT
CGCTGCATACCCTGGCCGCACAGACGCTGCCCGGCACCGAGGCCAGCTGGACCCAGGAAC
TGCACGACGCAGTGGCACAGCTGGAGAAACAGCTGCTGGTGCAACGTCTGGAGGAGTTGT
TGGCAAAGCAGCGCCAGCAGGGCCTGGACGATACTGACAAGTACGAACTGCGCGAGCTGC
TGAAGGCGCGCGCCGGACTGCGCCTGTAGCGGCAGAACGTTTTCACGGAGAAGACCATGC
TGCTGCGCCTAACCTGCCTGCTGTTGTTGTCGCTCTGCCTGTCACTGACGGCCCTGGCCG
AAGACGCGCCCCTCAACGAAGTCCGCCCCGGCCTGTATGCCGGCGGCCAGCCCAGCGCCG
CACAGCTGCAGGCCTTGGCTGCACAGGGCGTGCGCACTGTGATCGACCTGCGCCAGCCCG
GCGAGGACCGGGGCTTCGATGAAACCCGCGTCGCCGAATCATTGGGCCTGCGCTACGTGC
GCATTCCGGTGGCCGGCGCCGATGGCCTGGATACGGCCAACGTGCGCGCCGTGCACCTGG
CCCTGCAGCAGAGCCAGGGGCCGGTGCTGCTGCACTGTGCGTCCGGCAACCGCGCCGGCG
CCGTGCTCGGCCTGGTCAATGCACGGTACGAACATGCCAGCCCCGAACAGGCCCTTCAGC
TGGGCCAGCGTGCTGGCCTGAAGTCGCTGGAAGCCGCCACCCGCCAACGCCTGGCCACGC
CGGTCACCTCGCCCTGAACCCTCCGCACCAAGGACCCTGCCCACCATGACCCGCTGGTGG
TCGCGCCTGCGACCGGACAACTTCACCCTCGCCCTGCTGTGCACCGTCGGCCTGGCCTCG
CTGCTGCCGATGAAGGGCGCCGCCGCCATCGTCCTCGACGATGTCACCACCGTCGCCATC
GCCGCGCTGTTCTTCCTGCATGGCGCGCGCCTGCCGCGCGAGTCGATCATCGGCGGCATG
CTGCACTGGCGGCTGCACCTGACCATCCTGGCCTGCACCTTCATCCTGTTCCCGCTGCTG
GGGCTGATGTTCAAGCCGCTGTCGGGCTGGCTGCTGACCCCGGAGCTGTACCTGGGCGTG
CTGTTCCTGTGCACCCTGCCCTCTACCGTGCAGTCGTCCATCGCGTTCACTTCGATGGCG
CATGGCAACGTGCCCGCAGCGGTGTGCAGCGCTTCGCTGTCGAGCATCCTCGGCGTGTTC
CTGACCCCGCTGCTGCTGACCGCGCTGGCCGGCACCTCGGGCGGCATCCATGATCCGCTG
CATGCGATCGGCGGCATCATGCTGCAGCTGCTGGTGCCGTTCGTGGCCGGCCACCTGCTG
CGGCCGTGGATTGCCGGCTGGGTGGAACGCCAGCGCGCGCTGCTGCGCTACACCGACCAG
GCCACCATCCTGCTGGTGGTGTACTCGGCGTTCGGCGAAGCGGTGACCGAAGGCCTGTGG
AGCAAGACCCCGCTGCTGTCGCTGCTGGCTGTGGCCATCGTGGCCGCTGTGCTGCTGGGC
ATCGCCATGCCGCTGATCACCTTCATCGCCCGTCGCCTGCGCTTCAACCGCGAGGACGAG
ATCGCCATCGTGTTCTGCGGCTCGAAGAAGAGCCTGGCCACCGGCGTGCCGATCGCCAAG
GTGCTGTTCGCCGGCGGCAGCCTGGGCGCCATCGTGCTGCCGGTGATGATCTACCACCAG
ATCCAGCTGATCGTCTGCGGTGTGATCGCGCAGCGGTATGCGCGGCGCAAGCCCTGACAG
GGCGCGCGGGTTGTTCCGGGTAGACCATCCACGCATGGCGTGGATCTACTCCATACCACG
GATGGCGTGAACCACAGTAGCAACTGTCTTGTCAGGGGCAGCCGAGGGCCACCTCGGCGT
CCCGCTTACGGGCGTTGAGGATCACCAGCATTTTGCGCATGACCGCCACGAGCGCCACCT
TGCTCGCTTTGCCCTTGGCCTTCAGGCCAGCGTAAAACGCGCGCAGTCTTGGCTCGTACC
GGATGGCCGTCAGGGCCGCCATGTAAAGGGCTTCGCGTACCACTGCGCGCCCACCACTGA
TCCGCCGTTGGCCCTGCCAGGTGCCACTTTCGCGGTTCATCGGGGCCAACCCCACCAGCG
ATGCTATGGCTTTGCTTCCCAAGCTGCCCAGTTCGGGCAACTCGCAGGCCAGTGTGCTGA
TCAGGATGGGGCCGACGCCTTTGAGCGCGCCGATATTCTTCCAGCCAAGCTGTCCCTCAA
GCTGCTCGGCAATAGCTTTGTCCAGTTGCTTCAGGTCGTCAGATAGCTGGGCTATATGGC
GTTGCTTCATCGCAATCAGATCCGGATCGACCAATCGCCGCAAGCGCTGCATCTCACTGA
CCCGCATCTGCACCAGATGCCTGCGGCATTGCGCAAATTCAGCCAGACGCTGCTGCCAAG
GGGCAGGCGGTACGTAGCGGGTCAGCGGTAACAAATGGGCCATCTGCGCCAGCACTGTCG
CATCGAGCCGATCGGTCTTGGCGGCACGGCCCGTGCCTTGGGCAAATCGCCGTGCACGCG
CCGGATTGATTCGCACCATCGGCAGGCCGGCGGCGTGCAATACATCCAGAGCAGCACGCT
CGTAGCCCCCGCTTGCCTCAAGAACGACCTGCTTGATCGGCCACGTCTTCAGCCACCGAA
TCAAGCGCACAAAGCCGCGCTTGTCGTTGCTGAATTGGCGAAACTGCTCTCCATGGACGG
CCACATCCAGCGTGGCTTTGCTCACATCGATCCCGATCCCAAACATGACAGAACTCCGCT
AGGCTGACAGGGTCGAGAGCTCTCCCCGCTTGCCCAGTCTTATCAGTTCGAGCGCCAACT
CAACCAACTGTTCGGGCGGTTCAGGGAGAATCCGGCGTGGGGACCCAAGCTACTTCTCGG
TCGCAAGACCTGGATCCACACGGTCGCCCACGCCGGGCTCTCGGCACCCAAGGTGCCAGA
TCGGCAAGAGATAAGATCCACGCCATGCGTGGATGGGTTGCCTGACGCTACGGATCCACG
AGCGTGCCGACGCTCAGCTCCGGCATCCACACCCACAGGTCGTACGCCCGTTCCGCATGG
GTATCGCCCCGCAGCCGCGGGGCCACCTGCTCTGGAAGTGGCCGCGCCATGCAACGGTCC
GCGCACGCCCACGCCTGGCCACGCAGCGCACCCAACCGCACGCTGTAGATATCCAGGTCC
CGCAGCTGGGAGGCCATCGGCCGCCTCTGCATTTCCGGCGGCATACCTTCCGGCCGCCGC
AGCATGGCGTGGACATTGCCAGTCAGCACCAGCATGCGTGCATTGTCTGGCAACCCTCGA
TAGAGCCGTCGCAATTCGGCTGCCATGAAGTCATCGCGCGCCTGGTTGCCGCCACTGCTG
GCATTGACGTCATAGCCAACCACTTCGATCACGCGCCCCTGCGCCTTCAGCACACGCAGG
CCTTCGATCATCGCCAGCATGTCGCGGCTGCGGCGACCATCATGCTGGTCATCGCGCACG
GTCCAGAACGCGCGGCCGCGCAGGTGCCGGCGTGCCGCGGCCCCGCCATCGGATTCCAGA
TAGTCGCGCAGCACAGGGTTCTCGGCGCGTGGCAGTTCCAGCGCCAGCAGGACCGGCGCG
CCATTGCGGCTGTAGTCGTCCACCAGCTGCCGCACCAGCAGTGGCGTCTCGCGTGTGCCG
TGGAATTCGCCCAGCACCAGCATGCGATGGCCAGCGGCGTATTGGCGGATCTGCGCGGTA
GTGTCGTCGGCATGCGCGGTCACGGCCATGCCCAGCGCCAGCATCAGCGCGGTGGTCCAA
CGGAAGAACGAATGCATCCCTGCTGCTTCCTTTCCCTGGGGTCAGGAACAGCAATGGCGA
CGCCGAGACGGCGGTTCAAGGTGATCCACGTCATGCGAGGATGTCCGCGCGATCAGGTGG
GGTCAGAGCCCCTTCGGGGATCCGACCCCGAGGTCACAGCCAGGGCAGGATCCAGTGGTC
CACCAGCAGGAAGGCAAACAGCGCCATCAGGTAGACGATGGAGTAATAGAACATCTTCAT
CGAGAACAGCTCGTCCGGCGGGTCCAGCATGCGCCACGCGTACCAGAGGAACACGGCGTT
GAGCACGATCGCGCCGCCCAGGTAGAACGCACCGCTCATGCCCACCAGGTACGGCAGCAG
GCACACCAGCGCCAGCACCACCGAATACACCATGATCTGCTTGCGGGTATGCGCCACGCC
GTGGGTCACCGGCAGCATCGGGATCTCCGCCTTCGCGTAGTCCTCGCGGCGGAAGATCGC
CAGCGCCCAGAAGTGCGGCGGGGTCCAGATGAAGATGATCAGCACCAGCAGCGACGAGTA
CGCCCAGTCCGACGAACCCTGCATGCCGGTCACCGCGGCCCAGCCCAGCATCGGCGGCAT
CGCGCCGGCCAGGCCACCGATGACGATGTTCTGCGAGGTCGCACGCTTGAGGTACACGGT
GTAGATCACCGCGTAGCCGATCAGCGAGGCGAAGGTCAGCACCGCGGTGATCAGGTTCAC
CCACAGCACCAGGAGGGTCATCGACAGCACGATCAGCACGCCGGCAAACACCAGCACCTG
CCACGGCTTGACCTTGCCCACCACCAGCGGGCGCCACGAGGTGCGCGCCATCTGCGCATC
GATGTGCGCGTCCAGCAGCTGGTTGATGGCGGCCGCGGCCGAGGCCGCCAGCCAGATGCC
GAGGAAGCCGAGCAGGCCGGCGCGCACCTGCTCCCAGCTCGGCACGCCGGGGATGGCCAG
GACCATGCCGACCAGGGCGGTGAAGACGATCAGGGCGACGACCTTGGGCTTGGTCAGGTC
CCAGTACTGGCGGTAATTGGAAAACATGGAATCAGTCCGGGGCACGCAGGCGGGCCAGCA
GGCTGACCAGTACGAACAACAGGGCAACGGCCACGCCGTTGTGGGCCACAGCCACTTCCA
GCGGCAGCGCCAGCTTCACGTTGAGGATGCCGAGCGTGACCTGCAGCACCAGCAGCGCGA
TCAGCGCGCTGGCCCAGCCACGCATGCTCGGCAACCGGAACAGGCGCACGCCAAGCCACA
GCAGGTAGACGGCCACCACCACCGCGAACAGGCGGTGCGCCATCTGGATGGCGATGCGCG
AAGCGCCATCCAGCACACCGCCTTCGTAATCCACGCCGATGCCGCGCCACAGGGTGAAGC
CTTCGACGAAGTTGTGCTGCGGCCACCACTGGTTGGCGCAGCGCGGGAAGTTGTCCAGCG
AGGCGCTGCCACCGCCGCAGGCGAGTGCGGCGTAGTTGGCGCTGACCCAACCACCCAGCG
CGATCTGGGTAACCAGCACCGCCACGCCGATGCGCATCAGCCACTTCAGCTTCGGCGCTT
CAGCCAGGGTGATCGGCATGTGCGTCGCGCGCCAGGCCATCCACACCAGCAGGCCGAACA
TCAGCATGCCGCCCAGCAGATGGCCCATCACCACGATGGGTTTGAGCAGCAGGGTCACCG
TCCACATGCCCAGCAGGGCCTGGAAGATCACCACCGCCAAGGTCAGCAGCGCCGCACGTG
CGAGATCGATGTTGCTCCAGCGCAGCGCGGCGATCAGCAGGATCGCCTCGCCGGTCAAGG
CCAGGGCACTGGCGGTGCCGTGCCAGCCCATCATGTACAGCGGTATGCCGGCGGCCACCA
GCACGCAGGCGGTCACCACCGCCGTGCTTCCGAATCGTCGCTTGCGCGTGGCCAGCAGCG
CCAGGGTCAGGATCTCGATGCCCAGCGCGCCGGCCAGGAAGCGATGCACCTGTTCTCGCC
AGGCCTTGTGGGTCTCCAGCGGGCGGATCTCCGCCGCCGGGTGGCCGATGGTCTCTTCCA
CGTGCTGCGGCCAGGTGGCCTGGCCATAGCAGGTCGGCCAGTCCGGGCAGCTCAGGCCGG
CATCGGACAGGCGCACGAAGGCGCCGAACATGATCGTGCTCGCGGTCATGATCATGGCGA
ACCACGCCAGGCGGTGGAAATTGCGGTGCAGCGCCGGACGCGCGGAAAGGCTCATCAAAC
GGGACTCACTTCAGTTTCAGCAACGTGGCCATGTCCTTGCGCAGGCCACCGAGGTCGGAA
CCCGGGGCATGGCGCATGATCACGAAGCCGTTCGGATCGATCACGTAGACCGGCAGTCCC
GCCGGATCATCGACGCCCGGCAACGCCGCGCGCAGGGCTGGCGACGGAGCCAGCGGCCGC
AGCGCGGGCAGCGAGGCGATCGACGCCGGTGGCGTACCCAGCCACAGGATCTCGACATTA
TCGGCGTTATGGCCGAACAGCTGCCACACCTTGCCCAGTCCCTGCGACAAAGTGACGCAC
TGCGCGTCGCAGGCACCGGCCGGCGCCACCAGCAGGCGCCAGGTACGGGCCTCGGGGTTC
CAGGGGTAGGACTGGCCGCTGGCCAGGGTCGGCGCCTGCTGGCGCAGGTCCACCGGCGGC
TTCAGCAGCTGGCCGGCATTGCGGTGCCCGGTCGGCTGCCAGCCGGAGAAGCGCAGCACG
GCGGCCAGTGCCATCGCCCCGAAGAACACGGCAAACAGCAGCACCAGGGTCCGGCGGCCG
GAACCGCGCGCCTGCGGGGACGTAGCAGTGTTCATGCGGGGCATTTTCTCATGGTTGGGT
AGGGGATGCCGGCACTACCGGGTAATCACGCGCCTCCGCCGCCGCTCCAGCACCACGGCC
ACCACCAGCACGGTCAGGGCCAGCCCGAACCACTGCACGGCGTAGCCCAGGTGGCGCTGA
GGCGGCAGCGTGTTCGGCAGCAGGTCCAGATCGCGCTCGTCGCCAAAGGGCAGCGCCGGG
TCCAGCCTCAGCACGCGGTCGGGTAGCGCCTGCAGCCCCAGCGCGCGCGCCAGCCCGTCG
TCCGGCAACCGGCTGGCCAGCCAGCGCCCGGCCTCACCGGTAGCAGAGAACGCCGGGCCC
AGTAGCAGTCCCGCCGACGGTGGCGGCGCGAGCAGCCCGCGCACGGCCACCGGCGAAGGC
GGCGACGGCACCTCCGGAAGCGTGCGATCCGGCGGCAGCGCACGCCAACCGAGGTCGACC
AGCAGCACGCTGCCGTCGTCACTGCGGAAGGGGCGATAGATCTTCACGCCGGCGCGGCCA
TGCCGGATCTGGTTGTCCAGCAGTACCACGCCGGGCAGGAAGCGACCGTGGTCGGCCACG
CCGTGCAACGCGCCGGGCGCCGCCAGGGCCTGCGACAGCGGCAACGCCTGTGCCACGGCT
GGACCCTGTGCATCCAACATTGCCTGTTTGGCATGCATGCGCTGCAGCTGCCACAGCCCC
AATGCGGTGAATCCGGCCATCGCCAGCACGGCCAGCAACCATCCGAACACGCGCGTGTGC
TGGCGCATCATGACAAGTCCGCGCAAACGCGGTCAGATAGGCACATCCACCCTGCCCTCG
AGCCGCGCATGAGTGATTCGCTGAAGACCCTGCTGGTAATCGCGTTTCTGATCGTCATCG
TCTGGAATCTGGGCGCCGGCCTGTACTACCTGCTGGTCGACCGCGGCCAGACCAAGCGCA
CGGTCAATGCACTGACGCGCCGCATCGCGGTGTCGGTAGCGTTGATCCTGCTGGTGATCG
TGAGCATCTACATGGGCTGGATCAAACCACACGGCATCGGCGGCTGAGACCACCGATGCG
CGCCTGATCAAAGCACGTAGACGAACAGGAACAGCATCAGCCACACCACGTCGACGAAGT
GCCAGTACCACGCGGCGGCTTCGAAACCGAAATGGTTGTCGCGGGTGAAGTGTCCCTTGG
CCGAACGCAGCCACATCACGATCAGCATGATCGTGCCCAGCAGCACGTGCGCGCCGTGGA
AGCCGGTCAACATGAAGAACGTCGACCCGTAGATGCCGGAGCCGAGCGTCAGGTTCAGTT
CCTTGTAGGCATGGATGTACTCCTCTGCCTGCAGGGTCAGGAAGCCCAGGCCGAGCACCA
CGGTCAGGCCCAGCCAGATCAGCAGCTGGCGGCGGTTGCCGGACTTCAGTGCGTGGTGGG
CGATGGTCAGGGTCACGCCGGAGGTCAACAGGATCAGCGTATTGATCAGTGGCAGGCCCC
AGGCCGGGATGGTCTGGAACGCGCCACCGATCGCCGCCGGGCCATTGGTCGGCCATCCGG
CGGAATAGCCCTGCCAGAGCAGCTCGTTGGTCATGACCCCACGGCCTTCGCCACTGAGCC
ACGACAGGCCCAGGTTGCGGGTGTAGAACAGCGCGCCGAAGAACGCGCCGAAGAACATCA
CCTCGGAGAAGATGAACCAGATCATCCCCATCCGGAATGATCCGTCGACCTGGTGGTTGT
AGTTGCCGGCCTGCGATTCGCGCACCACGTCGCTGAACCACCAGAACAGGGTCAGCACCA
GCATCGCGATGCCGATGTAGAACGTCCAGCGTCCCCAGCTGGCATCGTTGAGCCAGCTGG
CCACGCCCACCATGGTCACCATCATGGCGATGGAACCCACGAACGGCCATTTGCTCTGGG
CCGGGACGAAGTACACGTTGGCGTCGGTCGGTGTCTGGGCCATGTCGGTATCCGGGTCAG
GGTGCGGCGTGCGCGCCGTCCGAGGTGGCGGCCGGGGCCAGCCGATCGGACAGCGCGTCG
TTGCGGTAGAAGGTGTAGGACAAGGTGATCGTCCTGATCTCCGGCGGCAGGTCCGGATCG
ACGATGAAGCGCACCGGCATGTCGCGCTTCTCGCCGGCCTGCAGCGTCTGCGCGGTGAAA
CAGAAGCACTCGGTCTTGCTGAAGAAGCCCGACGCACGCGCCGGTGCCACCGAAGGCACC
GCGCTGCCGACCACGGCAGCTGCGCTGTCGTTGCGGGCAAAGTACAGCGCCTCGTTGAGC
TCGCCGGGCACCACGTCCATGGTCAGCTGCTCAGGATGGAACGACCACGGCAGGCGCGAA
TTGACGCCGCCATCGAACTCCACCCGCACGGTGCGCTTGCCGGCCGCGGCACCTGCGCTG
GCTTCGCCACCGGGACCGCGTTCCAGGCGCACGCCGAACACCTTCTCGCAGGCGATGCGG
TACAGCGGCACCAGCGAGAACGTCAGCAGGAACACCGCCACCGCCACGCCGATCAGGCGC
GGCAGCCCGGCACTGCGTGACGGTGTGCTGGCCGGTGCCTCGCTCATCGGCCGATCACCC
CGCTGAGGATGAAGCCGACGTAGACCAGCACAGCGATGGCGCCGACCCACACCGCCGTGC
GCTTCGCACGCTGGCGCTGCTGCTCGATGCTTCCGCCCTGGTAGAGCCGACCGCTGGTCG
GCTGCTTCTCATCCGCCGAGCATGGCTCGGCTCTACAGGTCTGCAGCGGGCTCTCGTTAT
GCATGCCCCACCTCAATGCGTGATGTCGTCATGCGCCAGATCCCCCGGGCGGATGGTCGG
CGGGGTGGTGAAGGTGTGCGCCGGTGCCGGCGACGGCAGCGTCCATTCCAGGCCGCGTGC
ACCCTCCCAGGAACGCGCTTCGGCCTTCTCGCCGTTGCGCAGCGAGGACAGCAGGATCGC
GGCCATCATGAACGGGGTGACGAACATGCCGAACGCACCGATCGAGCTGATCAGGTTCCA
GTCGGCAAACGCCACGCTGTAATCGGGAATGCGGCGCGGCATGCCGGCCAGGCCGAGGAA
GTGCTGCGGGAAGAACAGCAGGTTGACGAACACGATCGACCACCAGAAGTGCACCTTGGC
CCACTTCTCGCTGTACATGCGCCCGGTCCACTTCGGCCACCAGTAGTACACCGCGGCGAT
CAGCGCGAACACCGCACCGGTCACCAGCACGTAGTGGAAGTGCGCGACCACGAAGTAGGT
GTCGTGGTACTGGAAATCGGCGGCCACGATGGCCAGCATCAGGCCGGAGAAGCCACCGAT
GGTGAACAGGATGACGAAGGCCACCGACCACAGCATCGGTGCCTCGAACGTCAGCGAGCC
ACGCCACATGGTGCTGACCCAGTTGAACACCTTCACGCCGGTCGGGATCGAGATCAGCAT
GGTGGCGAACATGAAATAGATCTCGCCGCCCAGCGGCATGCCCACGGTGAACATGTGGTG
GGCCCAGACGATGAACGACAGGAACGCGATCGCCGCGGTGGCGTACACCATCGCCTGGTA
GCCGAACAGCGGCTTGCGGCTGAAGGTCGGGATGATCTCGCTGACCACGCCGAAGGCGGG
CAGGATCATGATGTAGACCTCGGGGTGCCCGAAGAACCAGAAGATGTGCTGGTACATCAC
CGGGTCACCGCCACCGGCGGCGTTGAAGAAGCTGGTGCCGAAGAACTTGTCGGTCAGCAG
CATGGTCACCGCACCGGCCAGCACCGGCATCACCGCGATCAGCAGGAACGCGGTGATCAG
CCAGGCCCAGCAGAAGATCGGCATTTTCAGCAGGTCGATGCCCGGCGCACGCATGTTCAG
CACGGTGGCGATGATGTTGATCGCACCCATGATCGAACTGATGCCGGCCACGTGGATAGC
GAACACGCTGAAGGCCACGTTGTAGCCGCCCTGCAGCGACAGCGGCGGATACAGCGTCCA
GCCACCAGCCGGCGCACCACCGGGCAGGAACAGGGTCAGCAGCAGCAGGCTGAAGGCCAC
CGGCAGCAACCAGAACGACCAGTTGTTCATGCGCGGCAGCGCCATGTCCGGCGCGCCGAT
CTGCAGCGGGATCATCCAGTTGGCGAGGCCGACGAAGGCAGGCATCACGCCACCGAAGAT
CATCACCAGCGCATGCACGGTGGTCATCTGGTTGAAGAACTCGGGCTTGACGAACTGCAG
GCCGGGCTGTGCCAGCTCGGCGCGGATCACCACGCTCATCGCCGCGCCGATGATGAACAT
GATGAAGCTGAAACCCAGGTACAGCGTGCCGATGTCCTTGTGGTTGGTCGAGAAGAACCA
ACGCTCGAAGAAACTCTGCTGGTGATGGTGATCGTCGTGCCCAACTGCCGAGTGCGCCAT
TGCAAAACACCTCTCAGAATCGGTTGTCACCACGGCCGCGGGCGGCCGCGGGCTTTACAT
CACGCGCCGCTGGCTGCAGTGGCAGGTGCGCTGGCCGCTTCTGCAGCAGCAGGCGCAGCC
GGCGCCTCGCCCGCCGGTGCAGCCGGTTCGGCAGGTGCCGCAGGCGTGGCCGGCGCGGCA
GCCGGCGCCGGCTTGCGCTGCGCCAGCCACTGTTTGAATTCCTCCTTGGACACCGCCTCG
ACCACGATCGGCATGAAGCCGTGGTCCTTTCCGCACAGCTCGGCGCACTGGCCGCGGTAC
ACGCCAGGCTGCTCGATGCTGGTCCAGGCTTCGTTGATGAAGCCGGGAATGGCATCCTGC
TTCCAGCCCAGCGCCGGCACCCACCAGGCGTGGATCACGTCGTCGGAGGTGATGACGAAG
CGCACCTTGGTGTCGACCGGCAGCACCAGCCGGTTGTCGACATCCAGCAGGTAGTGCGGA
TGGCTTTCACGGGTCGGCACGATGCCACTTTGCCGCACGCGGTCGGATTCGCGGTCCAGG
CGGCTGGTGAAGGTGACGTTCTCGCCGAGGTATTCGTACTTCCACATCCACTGGTAGCCG
GTGACCTTGACCGTCATCTCGGCATCGCGGGTGTCGTACATCTTGATCAGGTTGGCCGTG
GCCGGCCACGCCATCACGATCAGGATGATCACCGGGATCACCGTCCAGATGATCTCGGCC
TTGGTGTTGTGGCTGAAGGTGGCGGCGACTGCCCCCTTGGATTTGCGGAACTTGAAGATG
GCGTAGGCCATCGCGCCGAACACGATGACGCCGATCACCGTGCAGATGATCAACGAGAGA
TTGTTCGATTCCCAGGCCAGGCGCGAGGTCTGGGTCACCCCCTTGCCCATGTTCAGCTGC
CACGGCTTGGGATCGGCCGCCTGGGCCCAGGCCAACGCCGGCATCAGTCCCCCGGCCACC
ATGGCGGTGACCGCTGCAACGCACTTCGTGCCCCACCTGCTGCTTTGCTTCATTGCCTAG
ACCCTTAGCGTCGTCGGTTGCCGCCATCGCTGGCGGCGAGCAAGCTTTCAAGTGTCTCTG
CGAGCGTCTGACGTTCGGCCGGCGCGAGGAAACTCCCCACCTCCACCTGCCGGCCGCTGG
ATGCCAGCCGGACCCTCTCATCGCCGGTGAGCAGGCGCACCCAGTGGGGGTGGGCCCGGA
ACACCGGCGATCCACCGGGTACGGGGATGACCTCCACGTACGCCGGCACTACCCGGATCT
CCTCCTGCCGTTCACCGCTGCGCCACAAGGCACGCAGTGCCGCCGCCAGCACCAGGCTGT
ACAGCAGCGCGAACAGGGGGGCGAATGCATTGCCGGCCAACCACCCGAGGGCGGACACCA
GCCACATCGCACCCGACAACACGGTGAACAACAGGACGAACTGCCGGGCATCGAGCGCCC
GTGGGGGACGCAGCCGCAGCTGCGTACCTGACCCATCCGGAGCTGGAAGCACCTCGATCA
TGTCGCAACCGCGTTCCTGCCGCGGGAAACGTCTCGATGGTAGCCCCGCCCTCTCGCCGG
TAGCAAGGGTGCATTCACACTTTTTCCCATGCTGCAACACAGCATGGGGTCGGCGGCGCG
AATGCCGAATTCAGCACAAATATTGCCGGGCTTGCTGAACACGCTGAATCCACCACCATT
AGGGGCTATCAGCCCTTCACTAAGGTGGCTGCGGGGCACTTCCGCAACCCGCAAAAATGA
TTAAAATCGCCAAGTTTTCCATTGGCCGGACCGGCATGAACGCACCTTCCTCCTCCCCTG
CCGCCAGCGACGCCCAGCGTCCCGGCGTGCTGCTGTCGCCGGAACTGCCGGCGCCCCCCA
ACCCGTTCCGCCAGGCCATCACCGATGCCTGGTTGAAGGACGAGGCCAGCCACGTCCGCG
AGCTGCTGGCGCAGGCCCGGCTGCCGGCCGACGAGCAGGCCAGGGTGCAGGCGCTGGCCG
CCGACCTGGTCGGCCGCGTGCGCGTGCGTGCCAAGGACCAGGGCGCGATCGAAGCCTTCA
TGCGCCAGTACGACCTGGGCAGCGAAGAAGGCGTGCTGCTGATGTGCGTGGCCGAAGCGC
TGCTGCGCATTCCGGACCAGGACACCGCCGACAAGCTGATCCGCGACAAGCTGGCCGATG
CCGACTGGGAAAAGCACCTGGGCGGCAGCGACTCGGTGCTGGTCAACGCCTCCACCTGGG
GCCTGATGCTGACCGGCAAGCTGGTACAGATGAACGACGCCACCCGCGCCGATGCGCCCA
GCGCGTTCAAGCGCCTGGTCGGCCGCGTCGGTGAGCCGGTGGTGCGCCTGGCCGTGCGCC
AGGCGATGAAGATCATGGGCCACCAGTTCGTCATGGGCCGCACCATCAGCGAGGCGCTGT
CGCGCTCGCACAAGGGCGACAACGCGAACTACCGCTACTCCTTCGACATGCTGGGCGAAG
GCGCGCTGACCATGAAGGACGCGCTGCGCTACCTGGAAGACTACCGTCGCGCGATCCACG
CCATTGGCGGTGATCACAAGGCCCGCGGCGGCCGCCCGGATGGCGACGTCAACAACGCAC
CGGGCATCTCGATCAAGCTGTCGGCGCTGTACCCGCGCTACGAGCACGCCAAGCGCGAGC
GCGTGCTGAAGGACCTGGTGCCGGGCGTGCTGGAGCTGGCGCAGCTGGCCAAGAGCTACG
GCATCGGCTGCACCGTCGACGCCGAAGAGTCCGACCGCCTGGAACTGTCGCTGGACATCA
TCGAGCAGGTGTTCTCCGACGCCTCGCTGGCCGGCTGGGACGGCTTCGGCGTGGTCGTGC
AGGCCTACCAGAAGCGCACGCCGTACACGATCGACCACCTGGCCGACATGGCGCGCCGCG
CCGGTCGCCGCCTGCAGGTGCGCCTGGTCAAGGGCGCCTATTGGGATGCCGAGATCAAGC
GCGCGCAGATCGAAGGCTATCCGGGCTACCCGGTGTTCACCCGCAAGCAGAACACCGACG
TGTCCTACCTGGCATGCGCCAAGCGCCTGTTCACCCATGCCGACGCGATCTACCCGATGT
TCGCCACGCACAACGCGCACACCATCGCTGCGGTGCGCAGCATCGCCAACGGTGGCGTGT
ACGAGCACCAGAAGCTGCACGGCATGGGCGATGACCTGTACGCCGAAGTGGTGCCGGCCG
ATCGCCTGGGCCTGCCCTGCCGCGTGTACGCCCCGGTCGGTTCGCATGAAGACCTGCTGC
CGTACCTGGTGCGCCGCCTGCTGGAAAACGGCGCCAACTCCAGCTTCGTCAACCGCATCA
CCGATGAGCGCGTGCCGATCGCCGACCTGATCCGCGATCCGGTCGAGATGGTCGCCTCGT
TCGCTTCGATTCCGCATCCCAAGATCCCGCTGCCGGTAGACCTGCTGCGCAGCCAGAACC
ACGACAGGAAGAACTCCATGGGCGCCAACCTCGCCAACGACAACGAACTGCGCGCCCTCG
CCGAGCAGCTCAACGCGGCCGTGAAGCCGTGGCAGGCCGCCCCGCTGGTGCCGGGTGCGA
ACCCGGCCGGCGCCTCGCTGCCGGTGACCAACCCGGCCGACACCCGCGAAGTGGTCGGCC
AGTGGCTGGCCGCCGATGCCGCCACCGTGCAGAAGGCGCTGGCGAATGCCGTAGCCGCGC
AGCCGGCCTGGAACCGCACCCCGGCCGCCAGCCGCGCCGCCATCCTCGAGCACGCCGCCG
ACCAGCTGGAAGCGCGCATGCCGGAGTTCATGGCGCTGTGCGTGAAGGAAGCCGGCAAGA
GCCTGCCCGACAGCATCGCCGAAGTGCGCGAAGCCGTGGACTTCCTGCGCTACTACGCCA
AGCAGGCGCGCGAGCAGTTCAGCCACGCCGAGAAGCTGCCCAGCCCGACCGGTGAGTCCA
ACGAGCTGCAGCTGCACGGCCGCGGCGTGTTCGTCTGCATCAGCCCGTGGAACTTCCCGC
TGGCGATCTTCCTGGGCCAGGTCGCTGCTGCACTGGCCGCCGGCAACAGCGTCATCGCCA
AGCCGGCCGAACAGACCAACCTGATCGGCTACTACGCGGTGAAGCTGCTGCACGAAGCTG
GCGTGCCGGCCGAGGTGGTGCAGTACCTGCCGGGCGACGGCGCCACCGTCGGTGCCGCAC
TGACCGCCGACCCGCGCGTGGCCGGCGTGGCCTTCACCGGCTCCACCGACACCGCACGTG
CGATCAACCGCGCCATGGCCGCGCGTGACGCCGCCATCGGTGTGCTGATCGCCGAGACCG
GCGGCCAGAATGCCTTCATCGCCGACTCCTCGGCGCTGCCGGAACAGCTGGTCAAGGACG
CGATCGGTTCGGCCTTCACCTCCGCCGGCCAGCGTTGCTCGGCCGCGCGCGTGCTGTTCG
TGCAGGACGACATCGCCGACAAGGTGATGACCATGCTGGCCGGCGCGATGAAGGAACTGA
AGGTCGGCAACCCGGGCCTGCTGTCCACCGACGTCGGCCCGGTGATCGACGCCGACGCGC
TGAAGATCCTGCAGGACCACGCCGAGCGCATGGACCGCGAAGCGCGCCTGATCGCGGCCG
CCGAGCTGTCCGCCGAAGCGGCCAATGGCACCTTCTTCGCACCGCGCGCGTATGAACTGA
AGGACCTGGGCCAGCTGCACAAGGAAATCTTCGGGCCAGTCCTGCACGTGATCCGCTGGA
AGGGCGACCAGCTCGACGCGGTGATCGACCAGATCAATGCCACCGGCTACGGCCTGACCC
TGGGCGTGCATTCGCGCATCGACGAGACCGTTGATCGCATCAGCAACGGCGTCCACGTCG
GCAACGTCTACGTCAACCGCAACCAGATCGGCGCGGTGGTCGGCGTGCAGCCGTTCGGCG
GCCAGGGCCTGTCCGGCACCGGCCCGAAGGCCGGCGGCCCGCACTACCTGCTGCGCTTCG
CTACCGAAAAGACGGTGACGGTGAACACCACCGCCGCCGGCGGCAACGCCTCGCTGCTGA
CCCTGGGCGACTGATCGCCTGCTTGATGCAGTAAACAAAAAACCCCGCGAGCGCGGGGTT
TTTTGTGCTTTGCTTCCTGTAGAGGCGGGCCCACGCTCGGCTTTCCTGGCTGTAGAGCCG
AGCCCATGCTCGGCTTTTCTGGCGCAGCCGAGCGTGGGCTCGGCTCTACAGAGGCAAGGC
GACACTGAACCGATTGTCCGCCCGCTTCGCCAGCTCGCCCTGCACGCGTGCGATGCGCGT
CTCCAGATCGCCTTCCAGCAGCACATACGCGACACCCTCTGCCTGCAGCTGCTCCAGGTA
CCACGCATGCTGCTGCGCCCGGAAAGCTTCGCCCACGCGCGTGCCATCCTGGTCAAACGG
AATATCCGGCGCGCACAGGAACAGCAGGTCGTAGCGTCGTCGTGCCGCTTGCCGCAGCGG
CTGCGGCGCCGTGCCAAACATCCAGCCGCTGTAGCCCAGCGTCACCAGCGGCGTGGTATC
GCAGAACAGCCAGCGATGCGCACGCCGCACAGCTTCGTCTTCGTGCTGTGGCTGTGTCAT
TGCGATGCGCAGCAGATCGCCCGGCGTCAGCTCTCCGCCTCGCTGCTCCCACAGCGTGCG
GCCATACTCCGGCACCCAGACAGTCTGCAGACGCTCGGCCAGCACGCGGGCCAGCGTGGT
CTTGCCGCTGGACTCGCCACCGATGAAGGCCACGCGCTGTACATGGTCGGCATACACCTG
CGGTGCGAGCCCATGGCGATGCGCATGCGGATCGCTGCGCAGCTCGGTGCCGCAGGCCTG
CCCGACGTCCAATGCGCGTTCGAGCCGCTCATGGCGTACCGGCGCACCGAAGTGCGTGGC
CAGCGCCTGCGCGAAGCCGTCACCGTAGTCCTCACCGGTGTACACCGCCTGCACCGGCCC
ACCGAACAGGTTCAGGCACAGCCAGGCGGTAAAGTCACGTTGCACCTGTTCGTCATCACT
GTCCTGCGGCAGCGCTCGCACCGGCAAGCCATGCTGCGTGCACAATGCGGCCAGTCGCGC
GTCGTCAAGCACCGCTACCGTGGCCTGCGGGAAACGCGCACGCAGCCAGCGCTCGCGGCG
CGCAGCGCTGTAGCCGGCAAAGCCCGGCTGCGACCAGCCGATCACCAGCAGCTGCTGGCA
GCGCGTGGCGGCGAAGTCGATCAGTCGTTCATGGCCGCGATGCAGCGGGCAGAACTTGCC
CACCACCAGGCCGCGTGCAACGCGCTCAGGCAGCGGCATCGGCCGCCCTGGCCTCGTCCC
GCATCAGGTGCCGCCAATGGCGCAAGGCGACCAGCGCGTTGATCCAGAAGCCCACATACA
GGATCGAGGTCAGGTGCAGGCCACGGCTGTAGTAGAGCGGCACCGCAACGGTGTTCACCA
GCAGCCATACCCACCACGATTCCAGCTTGCGTCGCATCATCAGGATCTGCGCGATCACAC
TCAACACCAGCACCGCCGAATCGATGTACGGCGCATAGGCATTGGTCAGGCGGGTCAGCA
TCCAGCCGTAGCCGAACGTGGCCACTACCGCCAGCGGCGCCAGCCAGGCCCAGGCGCGCG
GCCGCAATGAAGTGATCGGCAACGGCGCGCCATGGTCACCACGCAGCCACTGCCACCAGC
CCAGCACGCTGATGGCGATGAAGAAGAACTGCAGCACCATGTCCGCATACAGATGCGATC
GTTCGAACACGGCAGCAAACAAGGCGCAGCCGACGATGCCCAGCCACCAGGTGTGCACGT
TGTTGCGGCCGGCCAGCAGGATCGAGCCGGCGACGGCGATGTTGGCAGCCAGCTCCAGCT
GGAAGTTCGGATCGGACAGGTTCATGGCGCTATTGTCGTGGATCCGTGCGCTGCGTGGAC
GCCCCGGCCCGTCCCTACAAAAAGAAAGGCCCCGCTTGCGCGGGGCCTCCTTCGTACTGC
TCCAGGCAATCGCCCGAATCAGAACTTGTACTGCATCGACGCCGCCAGCACGTCGCCGCT
GACCTTGTACTTGCCGGTCACGGTGTTGCCGGTGGCCGAGGTCGAGGTGATGTTCGGATC
CTTGGTGAACAGGTGGGTGTAGCCCACGCTGTATTCCATCTTGTCCGAAGCGGCGTAGGT
CATGCCCAGCGACAGCCACTTGCGGGTGGTGTCCGGCACGCGCACGTCGCGGTGGGCATC
GGTGGTCGGGGTCTGGTCATAGGCCAGGCCGCCGCGCAGGGTCAGCTTGTCGTTCACGCG
GAAATCGGTACCGATCGACGCGAAGGTGGTGTCACGGTAGTGGAACGGCAGCACGCTGTC
CGGCTGGTTGGAGTCGTAATCGACGACGACCTGGTCGAACTTGCTCCACGCAGTGCGCGT
GACTTCAGCCATGATCTGCCACTGGTCGTTCACACGGTGGGTGAAGCCCACGGTGGCGCT
GGCCGGCAGGGTGATGGTCGCGCGACCGTTGCTGTCGATGAAGGTACCCGGGGCAGCAGT
GGCCAGGAAGGCCGCCGCATTCTGCGGGATGGTGAAATCGGCCTTGCCGTCGGTGATCTT
GTGCTCGACCTTCGAGCGGTAGCTGAACGCGATGTTGGTGCCTTCCACCGGGGTGACCGT
CATGCCCAGGGTGTAGCCGACCGACACTTCATCGCCCTTGATGCGCAGGTAGCCATCGGC
GGTGCCCGGCGAGAAGCCGAGCTGGGCGGCCTGGCGTGCAGCGGCCTGCGAGGCCGCCGC
AGCCTGGGCTGCGGTGCCGCCGGCAGCCAACACACGCGCCGCAGCGGTGCGCTGGGCAGT
GGCGTTGATCGCGGTGCCGGTGTCGACAGCACTGGTCAGGTCGACGTTCAGGCGCTCGGC
GAACACCGACGCACCGAACGACAGGTACGGGTTGACGTCATAGGAGAACGCCACGCCCAG
GTCGATGGCCTGCAGCTCGGTCTTGACGCCGTTGTAGCGGCCGACCCAGTCGCGGTCGTA
TTCGGTCTTGAAGCCGAACGGCACGGTCAGCGAAGCACCGAAGTGCATGTTGTCGTTCTC
GCCGAACGGCACGTGGAAGTACGCGGCCGGAACCGGGGCGATCATGCCGGCGTCGCCGCC
GTTGCCACCGGAAATCGGCGCGCCGTTGGCGTACTTGCCCTGGCCGCGGAACTTGGCGCC
GAAGCTGATGGCGCTGACGTCGCCCTGGACCAGGGTGCCGTCGAGCAGGCGCATGGACGC
CGGGTTGGTAGCGATGACCGAGGCGTCACCTTCGGTCGAGGTGGAGCCGGCGAACGCGCG
GCCCAGGCCCTTGGCGCTGTTTTCCTTCAGCTGGAAGGCGGCAGCATTGGCATCGGCGGC
GGCCAGCGCACCGGCAACGCCGACGGCCAGCAGGGTCAGTCGGGCAATGGTGGAAGCGGT
TTGCATCGTAGTTCTCTCTCCGGTAAGCGGTGATGGTGCTCTGAGTGCGCCTGCGCCCGC
CGGGTCCTGGGACCCATCGGAGCGCGCCGGATTCCCCTCCCGACATACGACGCCGTATGC
GAGTATTACCCAGAGCTGTTAATGAAACAATAACAGCGCAGGCGGTTTTTTCGTCTCAAA
AGCTGAACAGGACCGTCCCCACCGAACGTGGCCGCACGCTAGGCTATTGGCATGTTCGTC
TCCCTCCCGTCGCGCAAGAAGGCGGCCCTGCGTTGGGCCACGCCCGTGCTGTTCGCGTCA
TTGTGGCTGGCATTCCTGTGGTCGATCTCGCGCCCGGACGATGCCCGCGGCAGTCTCTGG
CTGGACTGGGGCGCCCTGTCCACCGGCCTGACCCGTCCGCTGGACTGGTGGGCGACCCTG
CAGGACGGCAGCGTGCTGCGCCTGTTCACTGCGCTGTTCCTGCACGCCGACTGGTCGCAC
CTGCTGGGCAACCTGGTGTTCCTGCTGATCTTCGGCCTCCCCGCCGAGCGGGTGCTGGGG
CCGTGGCGGTTGCTGCTGCTGTTCCTTGTGGGCGGCGCGGTGTCCAACCTGGTGGCGATC
TACACCATGGGCAGCCCGGACCAGATCATCATCGGCGCCAGCGGCGCGGTGTCGGCGCTG
ATCGGCGCCTATCTGGCCCTGTTCCCCGGTGCCCGGCTGGGCGTGGTGATCCCGCTGGGC
CTGTTCCTGGAGTTCGTGCGCGCCCCGGCCTACCTGCTGATCGGCGTCTGGGCCGCGCTG
CAGGTGGTGTTCGCCCATATCGGCCCCAGCTTCGGCATGGTGGCCTGGTGGGCGCACATC
GGCGGCTTCGTGTTCGGCGTGGTGTATGGCGTGTACGTGCGCGCCGCGATCGCGCGCCGC
CTGCGCAAGCGGCACGGATTCTGACCCCTGATAGTGCCGGCCGCTGGCCGGCTCCACGCT
CACCCGCTCGTTCGTAGATCAGTCGAGCATGGCTCGACTCTACAAAATCAAGGCTTGGCC
GGGACGGGTTCGGGCTTTGCTTCCGGCTTTGCTTCCGGCTTTGCTTCCGGCTTTGCTTCC
GGCTTCGCCGCAGCGGCCTTCGCGGCCTTGGCCGCATCCGCCTTGGCGGCCTCGGCCTTC
AACCGTGCGGCTACCGAGCCTGGGTTCTTCAGCTCGGCCAGCGCGTCGTTGATCGGGCCA
TCGCCCGGCAGCACCGCACCGGCGTGGTAGCCCTCCGTGCCTTCGTCATCGCCGCGCAGA
TGGCCCGGCAGGGTCGCTTCGCTGTAGTCGCTCAGGCTGGCTGGCAGTGCATCCTCGGCC
GGCGTGGCGGCGGGCTTCAGTTCGACGTCCGGCACGATGCCGGTGGCCTGGATCGATTTG
CCGCTGGGCGTGTAATAGCGCGCGGTGGTCAGCTTCACCGAATCACCGTTGTCCAGCGGC
AGCACCGTCTGCACCGAGCCCTTGCCGAAGGTGCGGCTGCCGACCACGCGCGCGCGCTTG
TTGTCGCGCAGCGCGCCGGCCAGGACTTCCGATGCACTGGCCGAACCGGCATCGGCCAGC
ACGACCACCGGTGCGCCCTTCAGCAGGTCGCCCGGGGTCGCGTCGAATCGTGCATCGCTG
ATGCTGATGCGGCCACGGGTGCTGACGATGTTGCCCTTGTCGAGCAGATCATCGGCCACC
TGCACGGCAGCGGTCAGCAGGCCACCCGGGTTGCTGCGCAGGTCCAGCACCAGGCCCTTG
AGCTGGCCACCGGACTGCTTCTGCAGCTGCTGCACGTGCTTCTGGAAGTCCGAACCGGTA
TCGGCCTGGAAGGTGCTCAGGCGGATGTAGCCATAGCCGGGTTCCAGCAGGCGGCTGCGC
ACGCTGGTCACGCGGATGGTCTGGCGGGTGAGGCTCACGTCGAACGGCTTGGGCTTGCCT
TCGCGCACGATGGTCAGCACCACCTTGCTGCCGGCCGGGCCGCCCAGCGGCTCGCTGGCA
TCGATCGCACTGATCGGCTTGCCGTCGATGGCGATGATCAGGTCACCAGCGAGGATGCCG
GCCTTGGCCGCCGGGGTGTCGTCGATCGGCGCGATCACCTTCATGCTGGCGTTGTCCGGC
TGCTGCTGCAGCTCCACGCCGATGCCCTCGTAGGCACCATTGGCCTGCTCGTCGAAGGCC
TGCGCGTCTTCCTTGTTGAAGTAGGTGCTGTGCGGATCGAGGTCGAGCAGCAGGCCACGC
ACGGCCGACTGCATCAGCTTCTTGTCATCGACCGGATCGACATAGGCGGCGCGCACCGCG
TTGTACACGGCCACGAAACGGCGGATGTCCTCCAGCGGCACCTTCGAGGTCACCGCCTCC
TCGCTGTTCGCTGCCTGCCCGCTGGTTTCCTGGCTCGGGGCGGGCGCGGTCTGCTGCGCC
CAGGACAGCGCTGGCAACAGGGCCAGCAAGAGGGTGGCGGTACGGGCTGCGCGCATGGAT
CACTCCTGTCGACGTTGGCATCGTGCCCAAGGCACATGCACCGATTATGCGCGAAGCACA
GCTAAATTCCCGTTGAATCCAACCCGCATCCGGCAGGCCTGGATTCAGCGCCGCTGCAGC
CAGCTGTCCGGGTTGACCGGCTGCCCGCCACGGCGCAGCTCAAAGTACAGCGCGGTGACG
CCCTGGCCACCGGAATTGCCGACCTTGGCCACCGCATCACCGCGGCTGACCCTTGCGCCG
GCATCCTTCAGCAGGGTGTCGTTGTGGGCATACAGGCTCATGTAGCCATTGCCGTGGTCG
ACGATCAGGATCATGCCGTAGCCGGTCATCCAGTCGGAGAACACCACGGTGCCGTCGGCC
ACGGCCGTGACGGTGCTGCCGGCCGGCGCGCCGATCAGCACGCCGCTGCTGGTACGGCCA
TCGGGCAGCTTGCCGCCATAGCGGGCCAGCAGGTTGCCGGACAACGGCCAACCCAGGCCG
CCGACCTTCGGTGCCGGTGCCGACGCCACCGCAGGTGGAACCTTGGTTGCCGGCGGCGGT
GGCCGGCCCTGTGCGGCCGCCTGGCGTGCGGCCCGCTCGGCAGCGGCCTTTTCGGCAGCA
GCTCGACGTGCCGCCGCGCGACGCTCGGCTTCGGCCCGGGCGGCAGCGGCACGCAGATTG
GCCAGCAGCGTTTCCAGCGCCTTGGCATCCTGGCCCAGTGCCTGTTCCTTCTCGCGCCGG
TCCTTGAAGCGTTCGTCGAGCGAGGCCACGGTCTGCGCGCGGTCACGGCGGTCGGCCGCC
AGCGCCGCTGCCTGCTGCTTCTGGTCCTGCTGCGCCCCCTGCAGCTTCTGCTTGCGCTCG
GCGATCTGCGCCTGCAGCGCTTCCAGTTCCTTCAGGTCGGCGGTGAGCGTGGTGATGCGC
TGCGCTCGTTCGCGCTGCAGGTAACGATGGTAGGCCAGGGCGCGATTGGCATCGGCCACC
GTGTCCTGCGACAGCAGCAGCTTCAGCGGTGCGTGATTGCCAAGCTGATACGCCGCGCGC
AACAGGCCGGCCAGTTCGCGGTGCTGCTGGGCCAGGTTGGTTTGCAGGCTGCTGCGGCGC
TGCTCGGCCTGGGCCAGGGCCTGGGCCTGCTCGCGCAGCGCCGCTTCGGTCTGCGCAAGC
GCACGGCCGGTGCGTGCCACCTTCTCGTCGGCCTCGCGCAGCTGTTGCGATGCCTGGCCA
CGCTGCCCTTCGATCTGCCGTCGCTCCTGCGCCACGCCCTTCAGCTCGGTACGCAGCTTC
TGCAGCTTGCGCTCGGTCTCGCGGGTGGTCTGCGCAGCACCCGGCAGGGGCAGGGCCAGC
GCCACAGCCAGCCCCAGCAGCAGCCAGCGCCCGCCGCGTACGGCGGCGATGTGATGTCGG
CGTGATGGGAAGGCGTTGTCGCGCAAGGGCTTTCCAGTGACTTCAGGCAGTTGCGGGGGG
TACCGGGGAATGGTGACATCTCCGCACGCGGCCTGCCAGCCGCACATCCATCGAGGTTCC
CATGAAAACTCTATCCATTCCGCTGCTGTTGGGCGTACTGCTGGTCACCGGGCCGGTCTG
CGCCCAGGAGAACATCAGCAAGGTCAACGGCAGCATCAGCGCCGAACCCGGCCAACGCTA
CGGCAAGCTGGACACCGTCAACGGCGGCATCCGCGTCGGCGAAGGCGTCGAGACCGGAAG
CATCGACACCGTCAACGGCGGGGTGAAGGTTGCCGACCGCGCACGCACCGGCAAGATCGA
AACGGTCAACGGCGGTGTCCGCCTGGGTCGCGAAGTGATCGCCAGCGGTGGCGTCAGCAC
CGTCAACGGCAGCATCTTCACTGATCGCGGCAGCCAGATCGAAGGCGGCGTCGAGACCGT
GAACGGCGGCATCGGCCTGGTCGAGAGCCGCGTCGGCAAAGACGTCGAGACCGTCAACGG
TGACATCACCGTCGGCATCGGTTCGCAGGTCAACGGCGGCGTGCATGTGCGCAAGCCGAA
CTTCAGTGTCTCGCTCACCGCCAGCCGCAAGCCGCGCGTGATCATCGGCCCCAACGCGGT
CGTCAGTGGGCCGCTGCAGTTCGAGCGCGAGGTGGTGCTGTACGTGCATCGCACCGCACG
CATCGGCCCGGTCACCGGGGCCGAGCCGATCCCGTTCGATACCGAAACCGCGCCGGCCGA
CTGAACCCGTCGCACCTGCCGCTTCGGTGATACTCGCGTTTACCGGTCGCGCATGAGATG
CGACCGCCCTTTGTTCTCCAGGAATCGACGATGCCCCTCAAACTCCTCCTGTGCCTGGCC
GCCGCGGCCGCGCTCAGTGCCTGCAAAGGCGAATCCACGCCGGCTGCCACGCCGCCCACC
GATACCGCTGCCGCGAAGCCGGCCGCCCATCAGTTCTCACCGGAGATCAACGCCGGCGAC
TTCGCCGAGATGGTCAAGACCCTGGCTTCGGATGAGTTCGAAGGCCGCGCCCCGGGCAGC
AAGGGCGAAGAACTGACGGTCAACTACATCCGCGACCAGATGCAGCGCATCGGCCTGCAG
CCTGGCAACGGCGACAGCTGGTTCCAGGATGTGCCGATGACCGAGACCACGGCCGATGAA
TCGACCGTGCTGAAGATCACCCAGGGCGGCAAGACCACCGAACTGAAGTTCGGCACCGAC
ATGGTGGTCGGCACCCGTACCGGCCAGGCCGAGGTGAAGGTCGATGCCAGCGACCTGGTG
TTCGTCGGCTATGGCGTCGATGCGCCGGAGCAGAAGTGGAATGACTACGCCGGTCAGGAC
TGGAAGGGCAAGACGGTCGTGATGTTCGTCAACGACCCGGGCTTCCACGTCGACGACGCG
AAGCTGTTCGACGGCAAGCGCATGACCTACTACGGCCGCTGGACCTACAAGTTCGAGGAG
GCCGCCCGCAAGGGCGCCGCCGCCGCGCTGATCGTGCACGACACCGCCGGCGCGTCCTAC
GGCTGGGACGTGGTGAAGAATTCCTGGGCTGGCCCGCAGTACGACCTGCCCGCCAAGGAT
GACCCGGAAGCGCGCATCCCGGTACAGGGCTGGCTGAGCGCCGACGCGGCCAAGGCGCTG
TTCGCCGGTGCCGGCCTGGACCTCGCCCAGGCCTACAAGGACGCCAGCAAGCGCGGTTTC
AAGCCAGTGCCGCTGAAGGCCACCGCTGCGGTCGACCTGAAGAGCCGGATCGCACAGAAG
CAGTCGCGCAACGTGGTCGGCGTGCTGCCGGGCAGCAAGCGCGCTGACGAGGCCGTCCTG
TACATGGCGCACTGGGACCACCTGGGCAAGCATGAGGGTGAGACCGGCGACAACATCTAC
AACGGCGCGGTCGACAACGCCACCGGCGTGGCTGGCATTCTCGAAGTGGCCGAAGCCATG
GCCCACCAGGAGCCGAAGCCGGAGCGTTCGGTGGTGTTCCTGGCGGTGACCCTGGAAGAG
TCCGGCCTGCTGGGTTCCAAGTACTACGTCGCCCACCCGACCTTCCCGCTGGACAAGATC
GCCGGTGTGATCAACATCGATGCGATGTCGGTGGCCGGCCGTGCCAAGGACGTGACCGTC
ACCGGCTTCGGCAGCTCGGAGCTGGAGGACATCCTCAAGCCGCTGGCCGCCGCCCAGGAC
CGCACCCTGCACGGTGAGACCTCGGTACAGAGCGGCTTCTACTTCCGCTCCGATCACTTC
AACTTCGCAAAGGCGGGTGTGCCGGCCCTGTACGCCGATGGCGGCGAAGACCTGCGCGAG
GGTGGCGTGGAAGCGGGCCGCAAGGCGGCGGCGGACTACGGCGCCAACCGTTACCACGGC
CCGAAGGACGAGTTCGACGCCGCCACCTGGAAGCTGGACGGCACCGTCGAAGACCTGCAG
CTGATGTACGGCGTGGGCAAGGAACTGGCCGGTGGCGATCGTTGGCCGAACTGGTATGCA
GGCAATCCGTTCAAGGCAGCCCGCGACGCGATGATGAAGGACAAGGTCCCGGCCAAGTAA
AGTCGGGCCATGCTCGACTGAGCACTGTTGAGAGCAGAGCGGCGCCCCACGGGGCGCCGC
TTTTCTTTTGCGTACCGTCGGCGGCTCATCCACGGTTGGTGTGGATCTGCCGGTAGTGCC
GGCCGCTGGCCGGCAATCGATTGGTAGCGGCCAACCCTGGTTGGCGCCATGCTCCTCGCG
GAGCACTTACGCATGGCGTGGATCTACCGGGCAATGCAACGCCATCGGATTGCCGGCCAG
CGGCCGGCACTACCGGGGTTTCCTGCGCACAAAGAAAAACCCCGCTGCATGAGCAGCGGG
GTTTTGGGTGTAAACCCTGGCGATGACCTACTCTCGCATGGCTTGAGCCACACTACCATC
GGCGCAGCTGCGTTTCACTTCCGAGTTCGGGATGGGATCGGGTGGTTCCACAGCGCTAAT
T
>contig00019 len=61213 cov=32.9 corr=0 origname=NODE_19_length_61213_cov_32.913342_pilon sw=shovill-spades/1.0.4 date=20230425
GTCGGATCCGTTTTCCTGCGGAAAACGGATCCGACCCCACAACGAGTGCGCGCAGCGCGC
GACCCGCTTTTGATTTTCTTTTTCTTTTCCGTGGCTGGACGCACACGGAAACTGTCAGAG
GTTGGGCGGGGTGGGTTCGCGGGGGTGTCCGCGGCATGGATGCCGCGGCCAAGCCCCCAG
GGACGGGTTCACGGCGTCCCCCGCGAACCCACCCCGCCCGGCCAAGCGCGGCTTTTGCTT
CTGGCTTCAGCGACCAACCCACAGCCACGAGGGGCTGTGCCGTTGGCTGAAAACTCAGTA
CCGCTTGATCCCCGGCACCGTGCAGCCCTCAATCTGCGCATGCGCCGACACCGCATTCTC
CTTCTCGCCCCGCGCCAGGCGCGACTGCTCGATCGTCGCCCAATGCCGGCGGCACAGCGG
CCCGGTCTTCGAGCCCAGATCCACCGCCTTGCGCGCGAACGTCTCCGCCTGCGCCCACTG
GCCCTGCAGCAGCGCCAGTTCGGCACGTTCCTGCAGCACTGCCGGGTCACCCGCCACGAT
CTCCAGCGCGTGGTCCAGGCTGCTGGCCGCGCCGGCCAGGTCGTTCGCCTGGCGTTGTGC
CAGTGCAGTCACCCGCAGATCTTCCACCTGCGAATCACGCAGCGGCTGTACCGACAATTC
CTTGTCGTCCGGACCCGCTGCAGCATCCACCGCAGCCAGGCGCTGCGCCGGCGTGGTGGT
ATCGACCGGCTTGACCACCGGTGGTGCGCTGCTCACGCAGGCGGCCAGGGCCAGGCTGAG
GCCGGTCAGGGCCAGGGGCTGCAGCAGGGATCGCATGTTCATCGGCATCATCGGCTCGGG
GGAGGAGTGGCGGCGGCAGGTGCCGCGGCAGGTTCGGCAGGCGCTTCCGGCTTGCGGTCC
AGGCCGAACCAGCTGCGCCAGCCACCGCCCTCGCCGTCGGCCTCGCCCTGCCCCTCCGGC
GACGCGGCCGGCGCGCACGGCGCATAGGCAGGCGCATAGCCCACCACGAACGGGAAACGA
CGCGCGCCGGGGCAGCCTTCATCGGTGCTGTTGAGGCCGGTGGGGGCCACCGACTGCCAG
TCCAGGCCCTTGTTGCTGACCCGCAGCGGCGCGCTCGGCAGGCGCTGGAAGATGCCCGAC
CAGACCCGCATCGCGCCGGTGGCGCCATACAGGCCGGCCTGCGCGTTCTGGTCGTTGCCG
ATCCAGATCACTGCCAGGTGATCACCGGTGTAGCCGGCATACCAGCTGTCACGGCCATCG
TTGGTGGTGCCGGTCTTGCCGGCGGGCTGCAGGCGGCCGAGGCCATCGGCATTGAGCCGC
TGCGCGGTACCGCTGGCGACCACCTGCTGCAGGCCGACACTGATCAGGTTGGCGGCAATC
GAGTCGCCTTCCTGCGCCGGTGCCGGGGTCTTGTCGTACCGCTTGAGCAGCTTGCCCTGC
GGATCGAGCACGCCACGCACCGCGTGCAGCGGCTGGATCTCGCCGCCGGACGCCAGGAAC
TGGTACAGCTGCGCCATCGCGTACGGGCTCTGGTCGGTCGAGCCGAGGATCACCGCCGGG
TTGGCGTCAGCCTTGATGCCGGCCAGGACATGGATCAGCTGGGTCACGCGCTCCGGGCCG
ACCTGCATGCCCACGCGCACCGTGGCCTGGTTGTAGGAATGCGCCAGTGCGTCGATCAGG
CGCACCGTGCCGTGGCTGCGGTTGTCCGCGTTGCCGGGACTCCAGTTGCGGCCGCGGCCG
AGCTGCACCGTCACCGGCGAATCATCCACCCAGCTGGCCAGCGAGTAACGGTCCGGCTGC
GCCAGGGCCAGCAGGTAGACGAACGGCTTGAGCAGCGAACCGACCGGACGCTGCGCCTCG
ATCGCGCGGTTGAAGCCGACCTCGGACACCTCGCGGCTGCCGATCACCGCCAGCACGTCG
CCGTTGTGCACGTCGGTCAGCACCATGCCGGCCTGCAGCTCGGGGCGGCGCTTGCTTTCC
AGCGACTTGATGGTGCGGGTCACCGCGCCTTCGGCATAGGCCTGCGCGGACGGCGACATG
CCGGTCATCACGCTCAGGCCCGCGCCCTGCAGCGCCGATTCCGGATAGTCATGGCCGAGC
TGGCGGCGGACCAGGTCAACGTAGGCCGGGAAGCGGTTGGCTGCCACCAGGCCCGGCGTC
TTGGGCACGCCCAGCGGTGCCTTCAGCGCGCGCTGGTACTCGGCATCGTCGATCAGCGTG
GCCTCATGCAGCTTGCCCAGCACGAAGTTGCGGCGATCCAGCGCGCGCTCCGGGTTGCGC
CGCGGGTCGTAGAAGGACGGCCCCTTGACCAGGCCGATCAGCAGTGCGATCTGCTCGGTC
TCCAGCGACTGCAGGTCACGGCCGAACCAGAACTCGGCGCCGGAGGACATGCCATGGATC
GCCTGGCTGCCGCGCTGGCCCAGGTACACCTGGTTGAGATAGGCCTCGAAGATGGTGCGC
TTGTCATAACGCGCTTCCATGATCAGTGCGTACAGCACCTCATTGAACTTGCGGGTGACC
GTCTGCTCCTTGCCGATGCCGAGCAGGCCGCTGCGGGCCAGCTGCTGGGTCAGCGTCGAA
GCGCCCTGGCGGCTCTGGCCACCGGAACGGATCGTCACCCACACCGCGCGCGCGATGCCG
GACAGGTCGATGCCGTGGTGGCGGTTGAAGTCCTTGTCCTCCACCGCCTGCAGGCCAGTC
ACCAGCAGGTCCGGCGCCTCGTCCATGCGGATCAGGCGGCGCTCTTCCTGCTTCTGGCCG
TACAGGGTGGCGATGCGCGCCGGATCCAGCCGCGCGGCCTTCAGCGCCTTGCGGTTGTCG
GCGTCGCGCAGCGAGGCCACGCCGCCATCGGCCAGCGACAGCTCCACCCGGCGCGGGGCC
ACCCGGCCGTCAACGTCGTTGAAGCCGCGGCTGGAGATGACGAAGCGCCCGCCGTTCACC
GCATAGGTGGCCGGCTCCTTGCCCTGCCCGTCATCGCGGTAGGCAGAGGCGGCCAGCTCG
GTCTTCAGCGTAGACGCATCCATCGCCTTGCCGGGGGTGAGCACCAGCGGGCGCGCGTAC
ACGCGCGTCGGGATCTGCCAGCGCAGTTCACCGAAACGCTGGGTCACCTGTTGGTTCAGG
TACAGCGTATAGGGAATGAGGAAACCCAATCCCAACGCGACCGCAGCCATGCTCCAGGTG
ATCAGCCGGCGCCGCCACAGCGGACCGTTGTCCTGCTGGTCGTCGTCGGAATCGTCGATG
TCGTCGGAATCGTAGCGTCGGGGCACGGGAATGCGAGAATGTAGGGTCTGGCGAGTCTAC
CCCAGCCGCTGCGGCTGGCGAATTCTCCCGGGTTCCCCTGCTTAAGCTGGAGTTGCAACC
GGATGGCGATGTCCCTGGCCGAGATCCGATACCTGATCAACCGCCTGTCGGGCCTGGCCC
GCCGGAGCCTGGCAAGCCTGCGCACCCGTGGCTGGCGTGCCACCTGGCAACGCATCCGCG
TGCATGCCCAGCGCGCCGTCCCCGCCCCGCGCACGCCACTGTTCCTGCCGCCAGCGCAGG
ATTTCGCCCCCTTCACGGTGCCGTTCAGCGAGTCGCCGGAGGTGAGCATCGTCATCCCGG
TCTACAACCACGTCGCCCACACCGTGGCCTGCCTGCGCGCCCTGGCGGCGCACCCGCCGG
CCGCCGCGTGCGAGATCCTGGTAGTGGATGACGGCAGCAGCGATGCCACCGTGCAGTGGA
TGCCGCAGGTGGCCGGGCTGCGCTATGAAGTGCGCGCGCACAACGGCGGCTTCATTGAAG
CCTGCAATGACGGTGTATCGCGCGCACGCGGCCGCTACGTGGTACTGCTGAACAACGATA
CGGTGCCGCAGCCGGGCTGGCTCGACGCCCTGCTGGACACCTTCGGCAGCGTGCCCGACG
CCGGCCTGGTCGGCAGCCAGCTGCTGTACCCGGATGGCCGCCTGCAGGAGTCGGGCGGGG
TGATCTTCGCCGATGGCAGTGGCTGGAGCTACGGCCGCTTCGAGGCCGCCGATGATCCGC
GCTTTGCCAGCCTGCGCGACGTCGACTACTGCTCGGGCGCGGCGCTGATGCTGCCACGCG
CCCTCTGGCAGCAGCTGGACGGCTTCGACACCCGCTACAAGCCGGCCTACTACGAGGACA
CCGACCTGGCCTTCCGCGTGCGTGCACACGGCCTGCGCGTGCTGGTGCAGCCGGCCAGCC
GGGTGATCCACGACGAAGGCACCAGCAACGGTACCGACACCGGCAGCGGGGTGAAGGCCT
ACCAGGTACGCAACCAGGCCATCTTCGCCGCCCGCTGGGCCACCGAACTTGGCCGTCATC
CGGCGGTCGGCGAAGTGCCGTCTCCGGCGCTGCTGCTGCGCGGCCGGCGCCAGGTGCTGA
TCCTGGACGAGGAAGTACCGCAGCCGGATCGCGATTCCGGGTCACTGCGCCAGGTCAATC
TGATCCGCCTGCTGCTGCAGGGCGGCGCCCACGTTGTGTTCGTACCGACCCGGCGCGAGC
ACGCCGGTGCGGCCACCGAAGCGCTGCAACGGATGGGCGTGGAAGTCTGGTACGCGCCCT
TCCTGGACGGCGTAGCCGGCTGGCTGCGCAGCCACGGATCGCGTTTCGACGTGGCAATGC
TGGTGCGTCACCACGTCGCCCACGAATGCCTGCCGCTGCTCAAGCGCTATGCACCGCAGG
CACGGACCGTGTTCGACACCGTTGACCTGCACTACCTGCGCGAACGCCGCGGTGCCGAAG
TCGCCGGCGACGCAACCCTGCTGCGTGCAGCGGAACGTACCCGCAGCAGCGAACTGGCCG
TGATGGAGCAGTGCGACATCACCGTGCTGGTCAGTGCGGCCGAACGGGAGCAGCTGCAGT
CCGATGCGCCGCAGGTGCGGGTGGAGCTGATCTCCAACCTGCATGAGGTCGCCGGTGCCG
GCGCCGTATTCGAGCAGCGGCGCGACCTGGTGTTTGTCGGTGGCTTCCGTCATCCGCCGA
ACCTGGACGGCATGGAATGGTTCATCGGCGAGGTCTTTGCCCGCATCCGCGCCCGGTTGC
CGGAAGTGCGCCTGCACTGCATCGGCGCCGCGGCGCCGGAGTCGCTGCTGGCACTGGCCG
CACGCCAGCCCGGTGTGCAGATGCACGGGTTCGTCGAAGACATCACGCCCTACATGGACG
GCGCGCGCATCGCCATTGCGCCGCTGCGGTTCGGCGCCGGCGTGAAGGGCAAGATCAACC
TGAGCATGGCCCATGGCCAGCCGGTGGTCGGTACCACCTGCGCCGTGGAAGGCATGCACC
TGCATCCCGGCCAGGACGTGCTGGTGGCCGATGACGCTGTCGGTTTCGCCGATGCGGTGA
TCCGCCTGTACCAGGATCCACAGCTGTGGCAGCAGTTGTCCGATGCCGGCCTGGCCAACG
TCGCCCAGCATTTCTCACTTGATGCCGCCCGCTCGACCGTGCAGCGGGTGTTCTTCGCCT
AGTCCGCCCGTCCACCGGCGCGACGCAGGCGGTCTTCGAACGCCGGCAGTTCGGCCAGGT
CCGGTTGCAGCAACCGCGCCTGTTCGGCAGCGTGCGCGGCAAAGGCCAGGTCGCCATTGC
CGAGCCGTTCGCTGCCGATCGCCAGCCAGCGCTGGGCCAACCGCAGCCGCGCCGAGGGCA
GGCCCGCTGCGGTCGGTGACAGCGTCTGCCAGGCCTGCAGGCAGGCACCCGCCGCCTGTA
CCCGGTTCTGCCGCAGATTGTCGTCGAAGCAGCGGCGACTGGCGGGCAGCAGGCGTGCTG
CGGCAGCCTTCACCCGCGTGTCGCGGGGGGCCAGTGACTGGGCTTCGCGCAGTGCGTCGA
ACGCGCTGTGCCCCGGTGGGCTGATCCACTGCCCTGCACGTTCGGCACGCTCGATCTTGC
GCAGGTGGTCGCGCAGCTGGCGTTCGCGCTGCGCCGTACTGATCGCGGGCTGCTGCAGGG
CCTGTTGCGCCTGGCGCGCACGCTGCAGGCGCTGTGCCAGTTGTTGCCGGATTGCCTGCG
AAGCGCCCAGCTCCGCCGCCAGGGCTGCATCGCGTTGCGCCGCATCGAACTGGAAGTCGT
CGGCGGATGTCTGGCTGCGCGCCACCACCGCCTGCAGCGCCTGCTCACGCCCCCGCTGGG
CATTGGGATCATCGGCCGCCACCGCAAGCACTGCCAGGAAACCCTGGGCCGCGGCGTCCA
GCTGCTGTCGTTGCAGTGCCCGCTGCGCCTGCTGCAGGCGCTGGTCCACCGCGCGCGCCA
GGGCTTCCTCGCTGGCCGGCAGATCGGCATGACCGGCATCGAACTGGCGGGCACGACGCA
GGATCGCGGCCGCCTCGGCCAGCTCTCCGCGCCCTGCCAGCGTGCGCGCCTGCAGCAGCA
GGTCGCTCAGCGCATCTTCGCGCCCTTCCAGCGCCGGCAGGTTGTCCGGCTGCAGGGCAA
GGATGCGCTGGAACAAGGGCAACGCACTGCTGTCGCCATCATCCAGGCGTCCGGCCGCGA
ACGCGTTGCGCGCCTGGGCCAACAACGCACCAATACCGGCTCCGGCACTGCGTCGCGCCT
GCAGCTGGCGGGCGACCGCATCGGCTTCGCCCTGCGGCACCTGCAGCTCACGGGCCAGTG
CCAGTGCCTGCGCGCTGCCGTCCAGGTCACCGGCGTGCAGGCGATCGCGCGCCTGTTGCA
GCGCTGCCGCGCCGGTATTGGCCAGGCCCTGGCGCGCCTGCGGGCGATCACCGTCCAGCG
CCAGCACCGCCTGGTAGCGCTCGCGCGCACCACTGCCATCGGCATCGCTCAAACGACCGG
CGGCCAGCGCACGATCCCCCTCGGCCAGCAGCTGTTCGATCTGCGGCTCATCCCAGAACC
AGTCGGCCAGCGGCTTGCGCAGCAGGACCAGCAGCACGAACACGGCCAGCGCCGCAAGCA
GCGCCCAGCGCCAGACCCGGCGCGCATGGCGTGCCTGCAGCCACCACCAGCGACCCTCGC
GACGGACGCGGTCCAGCGCAGGATGTTCAGCGCCATGCGGGCGATGCGGGGGCTCGCGTT
CCATGCGTGCAGGGTAGCCGGGGCAGCGTGAAGCTCAGCCGAGGCGACGTGCCTCGCTCA
CGCCCGGCAGCGCATCAAGCTTGCCCAGCAGCGTCGACAACTGCCCGTAGTCGCTGACCT
TCAGCCGCAGCCGCAGATGGGCACGGCCACTGTTGCGCACGTTGTCACTGTGGATGTCGA
GCACGTAAGCGTCTTCCTGGGCGATCAGGTTGGTGATGTCCTTCAGCAGCCAGCGGCGGT
CGACCGCGTCGACCACCACGTCCACTTCGTAGCCGCCACCGGCCTGGCCCCACTCCACCG
GCAGGATGCGCTGCGGGCTGGCGGCGGCCAGCCGGGCCAGCGCGGCGCAGTCTGCACGAT
GCACAGTGACACCACGGCTACGGGTCAGGTAGCCGACGATCGGCTCGCCGGCCACCGGCT
GGCAGCAGCGTGCCAGCTGCACCAGCAGGTTGCCCACGCCCTGCACGGTGAACTTGGACT
TGCCCAGGTTCTCGCGGCGCGCGGTCGGCCGCGGCAGGGTCGGCGCGGGCGCGGGCTGGC
TGGCGGCACGTTCCGCCTCCAGCAACGTCCGGCTGACCTGGTTCGGGCCGGTATCGCCCA
GCGCCACCTGGATGTACAGGTCATCGACGCTGTCGGCATGGAACTTCTTGGCCGCGACGG
CCAGGTCCGAGTGCTGCAGGCCCAGCCGCTTCAGCTCGCGCTCGAGCAGCTCGCGACCGG
CCTGCACGTTGCGCGCGCGGTCCAGCTTGTGGAACCAGCTGCGCACCTTCTCGCGCGAGC
GGTTGCTGGCCAGGAAGCCATTGGCCGGCATCAGCCAGTCGCGGCGCGGGTCGGCCTCCT
TGCCGGTCAGGATCTCGACGCGGTCGCCACTGCGCAGGCGATAGGTCAGCGGCACGATAC
GGCCGTTGACCTTGGCGCCGCGGCAGCGGTGCCCGACCATGGTGTGCACCTGGTAGGCGA
AATCGAGCGGCGTAGCGCCCTGCGGCAGGTCCAGCACCTCGTCCTTCGGGCTCAGCGCAT
AGACCCGGTCCTCGGTCAGCTCGGCATCGAGCGCCCCGGCCAGTTCATTGCCCTGCCCGT
CCTGCGCCTGCTCCAGCAGCTGGCGCATCCAGGTGATCTTGCGATCGAAGGACTTCTCCG
CGCCCTTGCCGCCTTCCTTGTACTTCCAGTGCGCGGCCACGCCCAGCTCGGCCTGCGAGT
GCATTTCATGGGTACGGATCTGCACTTCGATGGTGCGCCCTTCCGGGCCGACCACGGCGG
TATGCAGCGAGCGATAGTCGTTGGCCTTCGGGCGTGCGATGTAATCATCGAACTCGCTTG
GTACCGGCGCCCACAGCGCGTGCACCACGCCCAGCGCGGCGTAGCAGGCGGCGACGTCGT
CGACCATTACGCGCACCGCACGGATGTCATACAGCTGGTCGAAGGCCAGCCGCTTCTTCT
GCATCTTCCGCCAGATGCTGTAGATGTGCTTCGGGCGGCCGCTGACTTCGGCCTTGATGC
CCTGGGCGACCAGCTCGCGCGACAGCACCTTCTTGACGTTCTCGACGTAACGCTCGCGGG
CGATGCGGGTTTCGTCCACCTCGCGGGCGATGCGGCGGTAGGTTTCCGGTTCCAGGTGGC
GGAACGCCAGGTCCTCCAGCTCCCACTTCAGCTGCCAGATGCCCAGGCGGTTGGCCAGGG
GCGCGTGGATGTCGCGGGTCAGCTGGGCCAGCGCGCGGCGTTGCTCGTCGTCCAGCTTGT
CGGCCGCGCGCATCCTCGCGAGCTGGCGCGCCAGCAGGATCGGCACCACGCGCAGGTCGC
GGATGATCGCCAGCAGCAGCCGGCGCAGGCCCTCGCTGTTGCGTCCGGCCTCACGGCCGG
CGTGCAGCGCCCACACCGGGTCGGCGGCATCCTGGCCGTCGAGCAGGCCGATCACCGCCG
CCTGGTGGCTGCCCAGCGGCAGCTGGTCCAGGCTGGCGCGCAGGCCCGGCAGGTCGAACA
GCAATGCTGCCACCACCGCGCCTTCGTCGGCCGAGAGCATCGCCAGCGCATCGAGGGTAT
CGCCCAGCACCGACCAGGTGGCACGCATCTGGTGGTCGCAATCCGGCGCTTCCCAATGCT
CGCGCAGGGCCTGGCGCAGCGGAGCAGGCAGCACCGCTGCCGAGGGACGGTTCAACAAGG
CATCCAGGCCAGGGACGGAAGCGCGGTTCACAGCATCGAGCAGGCAAGACAGAGGCCCCT
ACACTAGCGCCGGCGCCGTTCAGGGACAATCACTGCGGCCACCATCACCCGGCATGAAGA
CATGCCGCTACACTCGCCAACACATCCAGGAGAGACCCGCCATGCCTTCGATTGCCCTGC
GCGTCCGTCCACGGCTGCTGGCCTGTGCCGCCGTGTTGCTGTCCCTGTCCGCGCCTGCGC
TGGCCCAGCGCGTGGTGGAGGGCGACCTGCAGCAGCAGATGTCGCCCACCGAGTTCAAGG
CCGCCGGCCTGGACAAGCTCAGCGCCGCTGAACTGGCCACGCTCAACCGCTGGCTGCAGG
GCAAGGTCGAGGCGGCCACCACCCAGGCCGTCGCCGCAGCGCGCGAAGAAGGCCGCCAGG
AAGTGATCAAGAAGAACCGCGGCTTCCTGGACTTCGGCAGCAGCGAACCGATCGAAAGCA
CCCTGCAGGGCGAATTCCGTGGCTTCGGCCAGGGCCGCCGCTACGTGCTGCAGAACGGCC
AGGAGTGGGAGCAGATAGACGCCACGCACTATTCCGGTGGCCGCAAGGAAGCGCCGAACG
TCAGCATGCGCCCGGGCGTGATGGGCGCCTGGTACATGAAGGTGGACGGGGTGAACGTGC
AACCGAAGGTTCGTCGCACCAAGTAACGCCCGGGCATTCCGGCCGTGCCGGATCCATGCC
CGGCGGCCATGGTCGCCCGATGGGGCGACCATGGCGCGCATTCACGCCTGGCGAAGTGCA
GCCACCCGCTGCGCCAGCTTCTTCGCCGAAATGCCGGTGCGTGCCCCCAGCTCCTGCGCG
AACAACGACACCCGCAGCTCTTCCAGATCCCAACGCAGCGCCTGCCATTGCGGGCGATCA
CGCAGGCCCTGCTGCTCGCCCGCTTCCAGCGCCTCCAGGAACGGGTGCAATTCCAGCATG
CGCGCCTGGTCACGCGGCGGATCACGCTTGGCACGCTCGGTGCGCAGGATCATCGCCTTC
AGGTAGCGCGGGTACTGCGCCAGCGCGTCGGCCGGCGTGTCGCGCAGGAAGCCGGGGTGG
ATCAGCCCGGCCAGCTGCGCTTCCATGTCGTCCAGGTTGCCACGCGCCCAGCCCATCAAC
GGCGCCTCCAGCAACGGCTTCAGTTCCGCCACCAGCGCCAGGATGGACTCGGCCAGTTTC
AGCCGCGACATCGCCTCGCCGAACAGGGCCTTGGCCGCATGCTCGCGGCGTTGCTCGAAG
GCTGCCGCATCGCGGATGTCTTCCAGGCCTTCGGCCAGCACCGCGTTCATCGCCGCATCC
ACCAGGTCTCCACGCAGGCGTTCCTGCGATTCGATCGCGGCATACAGCAGGCCGGTCTTG
GCACCCACCGGCAGCTGCTTGCGCGCCTGCTTGACCTTCTCGGCCAGGGCAATCTCCAGC
AGCCGGCGCACACCCAGCGGGTGGGCCTCCTGCGCCTGCTGGCGATCGGCGAAGATGCGC
AGCGCCACGCTGTCGCCCTCGTCCAGCAGCGCCGGATAGGCCGGGACGCCGGCTTCACCG
GGCACCTGCAGCGGAATCGGCGCGGCCGGGAACGTGCGCAGGCCATCGGCCGCCATCTCG
CGGCCCGCGCGTGCAGCGAAGGCATCGCCGGCACGGCCGCCGAATTTCGCGCGCAACGCA
TCGAGATCACGCGAGGTCGCCAGCACCTTGCCGTGCTCGTCGCGCAGGCGCAGGTTCATG
TGCAGGTGCGGTTCGATCGAAGCGGGTTCGAAATCGAGCGCCGTCACCGTCGCGCCGGTG
GCACGTGACAAAAAGCGCGCCAGTTCGCCAGTGATGGCATCGGCGCTGGGCTGCGGGAAT
GCCTCGAAGAACGCACGACCGAAGTCCGGCGCCGGCACGTAGTTGCGGCGCATCGCCTTG
GGCAGGCTGCGGATGAGTGCCGAGGCCTTGTCGGCGACGAAGCCAGGCGCCAGCCAGCCC
AGCTGCACCGGGTCCAGCGCGTTGAGCAGGTGCAGCGGCACGTCCAGGGTCACGCCGTCA
TCATCGGCACCCGGCTCGAAGCGGTAGTGCAGTGGCAGGCGCGCCTGGCCCAGTGGCAGG
TACTTCGGGTAGCGCTCCTGTTCGCTGCCCTCACCCGGCAACAGGTCGACCAGTGACCAG
TGCAGGGTCTTGCGCTGTTCCGGCGCCAGCCCCTTCCACCAGGTATCCAGCCCTGCGGCC
GAATGGATCTGCGGCGGCACCCGGTCCAGGTACCAGCGCGCCTGCCAGTCCTCGTCGGCC
ACGATGCCGGCGCGGCGCAGCTTCGCTTCCTCCTCGCGGGCGACCTCCAGCACTTTCTGG
TTGTCGGCCACGAAGCTGGCGCGGGTGTTGATCTCGCCGGTCACCAGCGCCTGGCGCACG
AAGATGTCGTGCGCCTCGCCCGGTGCGATGCGGCCGTAGTGCACCGGCTTCTTCGGTGCC
AGCACCAGGCCGAACAGGCTGATCTGCTCGGAGGCCAGCACCTGGCCCTGCGCGCGCGAC
CAGTGCGGGTCGAAGTGCTTGCGCAGCAGCAGGTGCGGCAGTTCGGCGATGACCCAGTCC
GGCTCGATCGCGGCCAGGGTCATGCCCCAGACCTTCTGCGTGTCCAGCAGGTTGGCCACC
AGCAACCACGGCGGCGGGCGCTTGGACAGCGCCGAACCGGGGAACGGCAGGAAACGGCGC
TGGCGTGGCGCCTGGAAATCGCCCTTCTCGGTGCGGTGCCCGATCTGCGTCGGCAGGCCC
GCCACCAACGCCCGGTGCAGGGTCTGGTAGGCAGCCGCGCGCACGCGTTCGCTGAAGCCG
CCGCCCGCCGGTGCCTGCTCCTTCTGTGCACGTACGGCCACCGGCGTCGGCGCCGCTTCG
GCCTTGCCTTCGCGGGCCAGGCGTGCAGCGCGGTGTAGCTGGCCACGGGTGGCCTTCACT
GCGGCGGCATCATCACGCGCTGCCGCCGGCGCACTGCTGCCGGCCAGCAACGGCGCCATC
GACGCCTCGTTGGCCTCTTCCTTCCAGCCCAGTTCCTCGCACAGCAGCCGCAGCTGGCGG
TGCAGCTCGCGCCACTCGCGCATGCGCAGGAAGCCGAGGAAATGACGGCCGCACCAGTCG
CGCAGCTTGGACTGGGTCAGGTCTTCATGGGCCTGCCGGTAGGCATCCCACAGGCGCAGC
ACGCCAACGAACTCGGAACGACCATCGGCGAACTGCGCATGCGCGCTGTCGGCGGCACCG
CGTGCTTCGGGCGGACGTTCGCGCGGGTCCTGGATGCCCAGGAACGAGGCGATCACCAGC
ATCGGCCGCAGGCAGCCGGCGGCCTGCGCGGCGACCAGCATGCGCGCCAGCTTCACGTCC
ACCGGCAGGCGTGCCATCTGCTTGCCGATGGTGGTCATGCGCCGCTCGGCGTCGATCGCA
CCCAGTTCGGTCAGCTGCTGCCAGCCATCGGCCACCGCACGCTCGTCCGGCGCTTCCAGG
AACGGAAACTCCTCGATGCGGCCCAGGCCCAGCTGCAGCATGCGCAGGATCACCCCGGCC
AGGCTGGAGCGGCGGATTTCCGGATCGGTGAACTCCGGCCGCGCCTGGAAATCGGCTTCG
GCGTACAGGCGGTAACAGATGCCCTCGGCGATACGGCCGCAGCGGCCCTTGCGCTGGTTG
GCGCTGGCCTGCGAGATCGGCTCGATGTGCAGGCGGTCCAGCTTGTTGCGCGGACTGTAG
CGCTTGACGCGGGCAAAGCCCGGATCGACCACGTAGCGGATGCGCGGCACCGTCAGCGAG
GTCTCCGCGACGTTGGTGGCCAGCACGATGCGCCGGTTCGGCCCGGGATTGAACACCCGG
TCCTGGTCCTGGTTGGACAGCCGCGCATAGAGCGGCAGCACCTCGGTGTTGCGGTACTTG
CGGCGCTCCAGCGACTGGTGCGCATCGCGGATCTCGCGTTCGCCCGGCAGGAAGATCAGC
ACGTCGCCGCGCGCATCCAGGCGGGTGATCTCGTCGATGGCCGACACGATGGCGTCGTTG
ACGGTGCGTTCGCCCTGGTCTTCGCCCTCGCCTTCCAGCGCGCGATAGCGCACTTCCACC
GGGTAGGTGCGGCCTTCGACGCTGATCACCGGCGCATTGTCGAAATGCTGGGCGAAGCGT
TCGGTATCGATGGTGGCCGAGGTGACGATCAGTTTCAGGTCCGGGCGCCTGCGCAGCAGC
TGCTTCAGGTAGCCCAGCAGGAAATCGATGTTGAGGCTGCGTTCGTGCGCCTCGTCGACG
ATGATCGTGTCGTAGTTCGACAACCAGCGGTCACTGGCGATCTCCGCCAGCAGGATGCCG
TCGGTCATGAACTTGATGCGGCTGTCGTCGCTGACCTTGTCGTTGAAGCGCACCTGGTAG
CCGACCAGCTGGCCCAGTTCGCTCTGCAGTTCCTGCGCCACGCGGCTTGCCACCGCACGT
GCGGCAATCCGTCGCGGCTGGGTGCAACCGATCATGCCGGCCTGGCCACGGCCTGCGGCC
AGGCACAGTTTCGGCAGCTGGGTGGTCTTGCCCGAGCCGGTTTCACCAGCGATCACCACC
ACCTGATGGTCGCGGATCAGCCCGATGATGGCGTCGGCTTCACGCGCAATCGGCAGCTGC
GGGTCCAGAGTAATGGACGGCTGCTGCTGCGCCCGGACCTGCCGGCGCTGCACCGACGCC
TGCAAGGCCTGCTCGAAGGTAGCGGCCAACGCCGCATCCTGTGGCTTGGCCTGGCAACGC
GAGAGCATCCCCAGCAAACGGCCCCGGTCGCGGCTCATGGCGCCGTCGATGGCGGCGCGC
TGTTGGCGCAGGCGGGACGATGGATTTTTATCGATAGAGTTCATCAATCGGTTCGTTCAA
AACTTTGATAGCGACCAGTCATCACGACCGGTTTATTGTGAAGGCCAACGATTCCACAAG
GAGGAACCCCATGGCGAAGACCAAGAGCACGACCAAGGCCAAGACCGGCAAGCAGAAGCT
TGCAGCGGCGGCACCGTCGGCGCCGAACATCGATATCGGGATCACCCAGGGCGACCGCAA
GAAGATCGCCGACGGTCTGTCGCGCTTCCAGGCCGATGCGTTCACGCTCTACCTGAAGAC
GCACAACTTCCACTGGAACGTGACCGGGTCGATGTTCAACTCGCTGCACACCATGTTCGA
GACGCAGTACACCGAGCAGTGGGCGGCACTGGACGACGTGGCCGAGCGCATCCGCGCGCT
GGGCTTCAATGCCCCGGGCTCCTACCGGGAATTCGCTGCGCTGACCTCGATCGCCGAGGA
ACCGGGCCTGACCGACAGCGCGGACTGGCGTGAAATGGTACGCCAGTTGGTGGTCGCCAA
CGAAGCAGTCTGCCGTACGGCACGTGAAGTGCTGGAGGTGGCGGCCAAGGGAGAGGACGC
CCCGACCGAGGATCTGATGACCCAGCGGCTGCAGACCCACGAGAAGTACGCCTGGATGCT
GCGCTCGCTGCTGCAGTAAGAGTTGGGGGGCCCGGCAGGGCTGCGCCCTGCACCCGCAGA
GGCCTTAAAGCCAAGGCCAGAGCCAGAGCAAAAGCTGGCCTCCTGTGGGTAGGCGGGATG
GGTCCGGTGGCAGGGGACGCCGTAAACCCGTCCTTGGGGGCTTGGCCGCGGCATCCATGC
CGCGGACACCCCTGCCACCGGACCCACCCCGCCTTCGACAGATTTCCGCGATCTGCCGGC
AAAGCCATTGGGGTCAGATCCGTTTTCCCCAGGAAAACGGTTCTGACCCCATTTTGTTTG
TCGAGTTCTGACAGTTTTCATCCACGCATGGCGTGGATTGATCTGGCCCCCCGTCACCGG
GAAACTGTCGGGGGTGGGGCGGTGTGGGCTTGCAGGACCGTTGGCGCCATGGATGGCGCC
ATCGAGCCCCCAAGGGCGGGTTTACGGCGTGTCCTGCAAGCCCACACCGCCCCGCCCAAT
AAGCAGACAGCCCAGAGCCGGCTGTTGCCTTTGACGTTGCACTGGCTTGCAGCAGGTGCA
GGGCGCAGCCCTGCCGAACCCCTACCCCTCCCTCCGGGGTAAACTAACCGGATGGCTTCC
CGTCCCGCGCACGACCTGCTCCAACGCGTCTTTGGTTACGACGATTTCCGTGGTCCGCAG
CAGGACATCGTGGAGCATGTGGCTGCCGGTCACGATGCCCTGGTGCTGATGCCCACCGGC
GGCGGCAAATCGCTGTGCTACCAGGTCCCGGCCCTGCTGCGTGACGGTTGCGGCATCGTC
ATCTCGCCGCTGATCGCGCTGATGCAGGACCAGGTCGAAGCCCTGCGCCAGCTCGGCGTG
CGCGCCGAGTACCTGAATTCCACCCTGGATGCCGAGACTGCCGGCCGCGTCGAGCGCGAA
CTGCTCGCCGGTGAGCTGGACATGCTCTATGTCGCTCCCGAGCGGCTGCTGACCGGTCGC
TTCCTGTCGCTGCTGTCGCGCAGCCAGATCGCCCTGTTCGCCATCGACGAAGCACACTGC
GTGTCGCAGTGGGGCCACGACTTCCGCCCGGAATACCGCCAGCTGACCGTGCTGCACGAG
CGCTGGCCGCAGATCCCGAGGATCGCGCTGACCGCCACCGCCGATCCGCCAACCCAGCGC
GAGATCGCCGAGCGCCTGGATCTGCAGGAAGCACGCCACTTCGTCAGCTCCTTCGACCGC
CCCAACATCCGCTACACCGTGGTGCAGAAGGACAACGCCCGCAAGCAGCTGACCGACTTC
CTGCGCAGCCACCGCGGCGAGGCCGGCATCGTCTACTGCATGTCGCGGCGCAAGGTCGAG
GAGACCGCTGAATTCCTCTGCGGCCAGGGCTTCAACGCCCTGCCCTACCACGCCGGCCTG
CCGCCGGACGTGCGCGCGAACAACCAGCGCCGCTTCCTGCGCGAGGACGGCATCGTGATG
TGCGCCACCATCGCCTTCGGCATGGGCATCGACAAGCCGGACGTGCGCTTTGTCGCGCAT
ACCGACCTGCCCAAGTCGATGGAAGGCTACTACCAGGAAACCGGCCGCGCCGGTCGCGAT
GGCGAGGCCGCCGAGGCCTGGCTGTGCTACGGCCTGGGCGACGTGGTGCTGCTCAAGCAG
ATGATCGAGCAGTCCGAGGCCGGCGAAGAGCGCAAGCAGCTGGAGCGGGCCAAGCTCGAC
CATCTGCTGGGCTACTGCGAATCCATGCAGTGCCGCCGCCAGGTGCTGCTGGCCGGTTTC
GGCGAGACCTACCCCCAGCCCTGCGGCAACTGCGACAACTGCCTGACACCGCCGGCCTCG
TGGGACGCGACCATTCCGGCACAGAAGGCGCTGAGCTGCGTCTACCGCAGCGGCCAGCGC
TTCGGCGTCGGCCACCTGATCGACATCCTGCGTGGCAGCGAGAACGAGAAGGTGAAGCAG
CAGGGCCACGACAAGCTCAGCACCTATGCGATCGGTCGCGATCTGGATGCGCGCACCTGG
CGCAGCGTGTTCCGCCAGCTGGTCGCCGCCAGCCTGCTGGAAGTGGACAGCGAGGGCCAC
GGCGGCCTGCGCCTGACCGACGCCAGCCGCGACGTACTGACCGGCCGCCGACAGATCAGC
ATGCGCCGCGACCCGGCCAGCAGCACCAGCGGGCGCGAGCGCAGTGCGCAGCGTACCGGG
CTGTCGGTACTGCCGCAGGATCTGGCGCTGTTCAACGCCCTGCGCGGCCTGCGTGCCGAA
CTGGCCCGCGAACAGAACGTGCCGGCGTTCGTGATCTTCCACGACAGCACCCTGCGCAAC
ATCGCCGAACAGCGCCCGACCAGCCTGGATGCACTGGCACGGGTCGGCGGCATCGGCGGC
ACCAAGCTGAGCCGTTACGGCCCGCGCCTGGTCGAGATCGTGCGCGAAGAGGGCTGACGG
TATCGCGTTGCCGCGCTGCGCGGCCGCCGGGCATGGTCCCAACGGCGCGCGGGCGCCCCT
GTAGAGCCGAGCCCACGCTCGGCTGCCCCTGCGCGAACAGCAGCCGAGCGCGGGCCCGGC
TCCACCTTGGTGCAGCTCCAACCTTGAACCGGCCATTCAGCCGGAAGTGCATCCGCGCCC
GCTTGCGGCTAGATTAGCGCCATGTCCCTGGCCTCGACCCTGCTTCGTGTCGTGCTCATG
CTCAGCCTGTTGCTCAACGGGCTGAACGCGGCCATGGCCAGCGGTCATGAAGAAATGGGG
CGGATGGCACACGCCGTCGCGGCCGCCGCAGCTGGCGGTGACGCCGACTGCCACCACGCC
GGCATGCAGGCCGACCCGGCCCCGCAGGCCAAGGCCCCCGCCCACGACGCCCACTGCCAG
ATCAAGGACTGCGTGCGCAGCTGTGCCCAGCACCCGTTGCTGGTGGTGCAGCCGTTGCCG
TTCATGGCCGGCCCGGCGTTGTCGCTGGCACCACAGCCGATGCCGGCCACCGGCCGTCCG
GCGCCGCCGCTGCCGCCGATCTCACGCCCTCCCATCGGCTGATTCCACATGCACCGTGCG
CCCTGCGCACCGTAGCCGGCCACCTGCCGGCGTCTTTACGTGTCTGGAGTCACCACCATG
AATACCCGCATTCCCCCCGGTCCGGGCGCCGTGCCCATGCCGTCGCGCCGCCTGTTCGTG
CAGGGCCTGGCCGCCGGCGGCGTGGTTGCCGGCATCGCCGCCGTCGGCGTACCACAGCGC
GCGCTCGCCGCCGCCACGGCCACCCCGCGCCTGGCCGGCGCCCCAGCCGTGCTCAGCGAC
ACCCGCATCGAACTGGCCATCGGCGAATCACTGGCCAACTTCACCGGCCGCACCCGCCCG
GCGATCACCGTCAATGGATCGCTGCCGGCGCCGATCCTGCGCTGGCGCGAAGGCCAGACC
GTGGACCTGTTCGTGCGCAACACGCTGGAACGCCACCCGACCTCGATCCACTGGCACGGC
ATCCTGCTGCCGGCCAACATGGACGGCGTGCCCGGCCTGAGCTTCAACGGCATCGGCCCC
GGCGAGACCTACCACTACCACTTCCAGCTGAAGCAGTCGGGTACCTACTGGTACCACAGC
CACTCGATGTTCCAGGAGCAGGCCGGCCTGTACGGCGCGCTGATCATCGATCCGGCCGAA
CCGGCGCCGTACCGGCACGACCGCGAGCACGTGATCATGCTGTCCGACTGGACCGACATG
GATCCGGGTGCGCTGTTCCGGCGCATGAAGAAGCTCGCCGAGCATGACAACTACTACAAG
CGCACCCTGCCCGACTTCCTGCGTGACGTGAAGCGCGGGGGCTGGTCAGCCGCGCTGTCC
GACCGTGGCATGTGGGGGCGGATGCGGATGACGCCGACCGACATCTCCGACATCAACGCC
CACACCTACACCTACCTGATGAACGGCACCGCCCCGGCCGGCAACTGGACCGGGCTGTTC
CGCAGCGGCGAGAAGGTGCTGCTGCGTTTCATCAATGGCGCCTCGATGACCTACTTCGAT
GTGCGCATTCCCGGCCTGAAGATGACCGTGGTCGCCGCCGATGGCCAGTACATCCATCCG
GTCAGCATCGATGAGTTCCGCATCGCTCCCGCCGAAACCTACGATGTGCTGGTCGAGCCC
ACCGGCCAGGACGCGTTTACCATCTTCTGCCAGGACATGGGCCGCACCGGCTTCGCCGCC
GGCACGCTGGCGGTACGCCATGGCCTGCAGGCGCCGATCCCTGCACGCGACCCGCGCCCG
TTGCTGACCATGAGCGACATGGGGCATGACATGGGCGGTGGCGGTCATGGCGGGCACGAC
ATGACCGCGATGAAGGGCATGGAAGGCGGCTGCGGCGCCAGCATGGGCCACGGTGCGCAT
GGCGGCGGTGATGCCGCCAGCAAGGCGCCAAAGCACCCGCCCAGCGAGCGCAACAACCCG
CTGGTGGACATGCAGAGCTCGGCGACCGAACCGAAGCTGGACGACCCCGGCATCGGCCTG
CGCGACAACGGCCGCCAGGTGCTGACCTATGGCGCGATGCGCAGCCTGTTCGAGGACCCC
GATGGCCGCGAGCCCAGCCGTGAGATCGAACTGCACCTGACCGGGCACATGGAGAAATTC
TCCTGGTCGTTCGATGGCATTCCGTTCGCCAGCGCCGAACCGCTGCGGCTGAACTACGGC
GAGCGCATGCGCATCGTGCTGGTCAACGACACCATGATGCAGCACCCGATCCACCTGCAT
GGCGTGTGGAGCGATCTGGAGAACGCGCAGGAGGAATTCCAGGTGCGCAAGCACACCATC
GACATGCCGCCCGGCACCCGCCGCAGCTACCGCGTGCGCGCCGATGCGCTCGGCCGCTGG
GCCTACCACTGCCATCTGCTGTACCACATGGAAGCGGGCATGATGCGCGAAGTGAGGATC
GAAGAATGAGCCGCTCACTGCTTTCCCCCAGCCTGCTGGCCCTGGGCCTGGCCGCCGCAT
TGCCGGTGTTCGCGCAGTCGCACGCCGGGCATGACGTGGCCGCGATGGATCCGCCCGCAA
AGACCGCCAACGCGCCGGTCGAACAGGCCGATCATTCGAAGATGGATCATTCGAAGATGG
ATTCGGGCGCCACAGATCATGCCGGCATGGATCACTCGAAGATGGACCATGGCGCGATGC
AACCGGCGGCGATGGACCATTCGCAGATGGACCACGGGGCAATGGGCCATGCCACGCCCG
CGCCCACCGAACCGCGCGACCCCATCCCGGTGCCGTCCGATGCCGATCGTGCCGCTGCAT
TCCCACCGATCGCGCACGGCGCGATGGAGCATGCGCCGGAGATCAACAGCCTGCTGCTGA
TCGACCGCCTCGAACATTGGGACGGCAAGGGCAGCAACGGCCAGGCCTGGGAGGCCACCG
GCTGGATCGGTGGCAACATCAACCGCCTGTGGCTGCGCACCGATGGCGAACGCAGCCGCG
GCCGCACCGAGTCATCGTCGCTGGAAGCACTGTATGGCCGCAGCGTGTCGCCGTGGTGGG
ACGTGCTGGTCGGCGTGCGCCAGGACTTCCGCCCGGCCGACTCGCGCACGTGGGCGGCCA
TCGGTATCCAGGGGCTGGCACCGTACAAGTTCGAGAGCTCGGCCACGCTGTATATGGGTT
CCGGCGGCCAGGTGCTGGCCAAGGCCGAGGTCGAGTACGACGTGCTGCTGACCAACCGCC
TGATCCTGCAGCCGCTGCTGGAAGCCACCGTCGCTGCCAGGGATGAACCGGAGTACGGCA
TTGGTCGCGGACTGAACAAGGTCGAAGCCGGGCTGCGCCTGCGCTATGAGTTCAGCCGCC
GTTTTGCGCCATACATCGGCATCAGCCACGAGCGCACGTTTGGCGACACCGCCGACTACG
CCGGTGACCACGCGCGCGACACACGCTGGGTGGCCGGCGTGCGCATGTGGTTCTGAGCAG
CGGCTCGTGCGCAATGGCCAGCCCCGGCAGCCGCCGGGGCCGGCTACACTGCGCCACGTT
CCAGTGCAGGCACCGCCATGTCGTTGCAGATCCGCCGCGCCACCCTTGCCGATGTCGATG
CCCTGTCGGCGATCGCCGTCACCACCTACACCGAAACCTGGGGCGACTCGTACCCCGCGC
AGGAGCTGCATGATTTCCTGCAGGCGCACTACAGCAGCGAACCGCAGCGCACTGAACTGT
CCGACCCACGCAGTGCCATCTGGCTGCTGATGGAGGGCGACGCCGTGGTCGGCTACCTGG
CCGCCGGTGCCAACACCCTGCCGCATGCCGATGCACGCGAGGGCGACATCGAACTGAAGC
GGTTCTACATCCTGGCCGCACACCAGAACGGCGGCCATGGTGCACGCCTGATGGACGCGT
TCATGGCCTGGCTGGACCAGCCGCGGCGCCGCACCCTGTGGGTGGGCGTATGGGAAGAAA
ACTTCGGCGCGCAGCGCTTCTACGCGCGCTATGGCTGCAGCAAGGTCGGCGAGTACGACT
TCATCGTCGGTGATACCCACGACCGCGAGTTCATCCTGCGGCGGCCATGATCATGCAGCC
CATGTAGCGTCGAGCCATGCTTGGCCAGGGTCTGCAATATCCAGTCGAGCATGGCTCGAC
GCTACAAACTAGAAATCGAACAGTTCCGACAGGAAGCTGTCCTTCTTCTTTTTCTTGTAG
CCCTGGCCCCGGTTGTCCTCGTAGCGCTGGCCGAGGTGGCGGGTATCACGGTGCATCACC
GGTGGCGGCGACGCCGGCTGAGCCAGCACGGGCGCTGGCGGCGGTACGGCCGCACCGGCG
CCTGCGCGCTCGATGATCTTGTCCAGCTCACCACGATCCAGCCACACGCCGCGGCAACTT
GGGCAGTAATCGATCTCGATGCCGTGGCGTTCGGCCATCTGCAGCGTCTGGGTCTTGCAC
ACGGGGCACAGCATCGGTATTGCTCCTGTCGGTCTGGTTTCGACTGTACCTGCACCGCGA
TGACTGTGCGGCAACGCGTGACCGATGGCACAGGGACTTCCGGCGCGTGCCCACATGCGT
ACCGCGCGGCACACTGCGCCCTTGTCCCGCAGGGAATGCGTACATGACCGTGTTGTCCCG
CTTGCCCACCACCGCGCGCCTGTTGCTGGTGCTGCTGGGTGTCGGCCTTGGCCTGAACCT
GCGGGATATCGCCGCGGCCATCGGCACACCGGTTCCCGCACTGCCCATCCCCTATGGCGG
CAGCCTGTTGGACAACGCGCTGGCGGTACTGGTGGCACTGCTGCTGGCCGCGCTGCTGCG
GCCCCGTGACATGGGCCTGATGGCCAGCTTGGGACTGCGCGGAAACGGCTGGGGCGGCCC
GTTGTGGGTGCTGCTGGCCAGCCTGCCCTGCTGGCTGGGACTGGCGCTGCTCGGAACTCC
GAACACGGCACTGACTGCGCTGGATGCCACGATGCTGGCCGCGCTGTTCCCGCTGGCCGA
GGAAGTGCTGTTCCGTGGCCTCGGCTTCGTGCTGCTGGTGAAGATCGTGCGCGGTCCGTG
GCCGTTGCTCGCGCTGCCGCAGGCACTGCTGTTCGGCATGGTGCACTGGCTCGGCTTCGG
CGGGTTCGACGGCGGCGGCATCGCACTGTTCATTGGCGCGGTGATCGCGCTGGGCGGCTT
CATCTTCGCCTGGCTCGACCACCTCGACGGCGACACCCTGTGGTGCGGCCTGGTCCTGCA
TGTTTCGATGAACCTTGCCTGGAATGTGTTCAGCCTCGATGACGCCATCGCATTGGGTTG
GCAGGCCACCGGCCTGCGCATCGGCACCGCCCTGCTCGCAGTGGTGGTGCTGGCCTGGCA
CGTGCGGCTCAGGCGCCAGAGAGGCCTGTAACGCCCGCTTAGCTTGCCGTGCACGTCGGG
ATCACTACCGGCTTGCGCATACTTGCGCGCCTTTTCACCGTTGCTGTCCGGAGTTGTCGC
GTCATGTTGCTGTCCAAGCGCCACGTTGAACCCCGCGTCCTGCTCATCGAGGACGCCGAG
GAAACCCGCGAGCTGAGCCGACTGGCGCTGGAAAGCCAGGCCTGCCACGTAGTGGGCGTG
AGCTCTGCCGAAGCGGCGCTGGGCCTGCTGGCGGCCGGTGAGCGTTTCGACCTGCTGTTC
ACCGACGTCAATCTGGGTGCGATCAGTGGCATTGAAGCCGCCAACCGGGTCCGCAGCCTG
TATCCCCAGCTGCCGATCCTGGTGACGTCGGGCATGGACCAGCACCAGGTGCTGCCGCAG
CTGCGCGACGGCATCCATTTCCTGCCCAAACCCTACAACATGAGCGAGCTGCTCGACGCC
ATCCGGCTGTGCTTCCGGCACGCCGATGTGGGCGTATTGACCGGGCCGGACGCACAGGCG
GCCTGAGGCACTCATCAACCGCTGCTGTACGGCCCGGTACCCGGGAACACCTTCAGCAGC
GCGCGGGTGATCATGTCCGGGTAGACGGTGAAATGGTCCTCGCCGTCGATCACCATGTTC
TCCACCTTCAATGATCGCCCGCTGCTGCGCAGCTGCTCGGCGAACTCGGCGTTGTGGCGC
AGCATGTCGTTGCGGGTGAAATAGCGCGGCTCCGGCTTGACCGTTTCGAAGCTGCCGATC
GACAGCACCACCGTGGTCGGCTGCGCAGGCGCCTTGGCTTCGGCCAGCATGCGCGGCACC
CGATGGTTGTCGAACCACAGCGACGGGCTGGACAGGATGTAGCTGCGGAACATGTCCGGG
CGCGTGGTCAGCACGTAGGCGCCGAACAGGCCGCCATAGGAATGACCGGCATAGGCTCGC
CGCGCCGGATCGGTGCGGTAGCGCGCATCGATCAGCGGCAGTACGCGCTCGGCGAGGAAG
TCGCGGTAATGCGCGGCGCCGCCGTAGCTGACGTCGTCGCTGTAGTCACGCGGATCGGTG
CGCGCCGGATCGCTCGGCGTGTAATCCCGCGAGCGGCTCTGCCTGGAGGTCAGGCCTTCC
TGCGGCGGCAGCCCGACCAGGATGAAATCCTCGATGTTGACGCCCTTCTGCCCGACCAGG
TTGCGCACGCTGCGCACCAGCGGGAAGCTGTACAGCGCATCGGTCACGTACAGCACCGGA
TAGTGCTTTTCCGGATGTGCGGCGTAGTCGGCCGGCAACGCCACCCAGATCGGGTAATCG
CGTCCCACCGGGTCGTGCACGCGCAGCGCCTCGGTATCCGGCAGCACCACGCCCTGCGCG
GCGGTGGCCGCGCTTTCCTTCGCTTCATCCAGAGTTGCCGGTGGCGCCACCGACATCGCA
CAGCCCCCCATGGCCAGGCAGGCCGCCACACTCCATCCACGCACACGCTGCATCCACACT
CTCCCGTTGCGGGCGACGTACCCGGGTGGCGTCGCTACCGCATCCTCACACGTCGCGCGG
CGCCGCGCCACGCGCGGTCAGGGCGAGGCCGGCGGCGGCGCCGGGAACAGTGTGCGCAGC
GCCTGCAATGCGGCCGGGTGGTAGACGGTCGCGTGGGTTTCCTCCGGCAGCGGCAGGTAC
TTCACCAGCGGCGACGGCGAGGCCTGCTGCAGCAGCGCGGCCAGTCGTGCCGTGGAGGCG
GCCAGTTCCGGTTGCCCGCTGCTGGCCAGGAATACGTGCGGCTGTGCACGCGTCACCGCC
GGCAGCTGCCGGGATGCTCCGGCCAGCATCGCACCACGGTTCCACCACAGGCTGGGGTCC
AGCGCGATATAGCTGTTGAACAGCGTCGGCTCCTGCAGCAGCGTCTCGACCACGAACAGG
CCAGCCAGCGACTCACCGATCAGCGCACGCTCGTCTGTGGTCGGGTAGCGCTGGCGTACC
TGCGGCATCAGTTCATCGCGCAGGAAGCTGCGGTAGGCCGCCGAGCCACCGATGCGTGGC
GCGATCTTCTGGTCCTGCGGGTCGCTGCTGGGGCCGGTCATGTCGCGGCGGCGCTCGGTA
TTCTCGATGCCGACCAGCAGGAACGGACGCATGCTGCCATTGCCGGTCAGCACCTGCACC
AGCCCTGCCACATGCAGGAAATCCTCGCCGATGCCGCCATCGGCCATGTACAGCACCGGC
AGCGGCGCCTTCGGATCCAGGCCCCAGGGCTGCGGACGATAGACATTGATGCGGCGGGTC
TCGCCCAGTGCCTTCGACTGCACGGTGAAGGTCTCGCCGATGACCAGTGGTGCGGCCGCA
GCGGTCGATGCCGGCGGTGCTTCCGGCACGGTGGGAACAGCTGCGAGGCCCGGCCCTGCG
GCGGCCAGCAGGATCAGGGCGGAGAGAGCGACGACGCGCATGCGAACTTCCATTTTCGAG
AGGACGGCCAGCATAACTGCGCCGGCGCCCTCAACGGCGATCCAGTTCGATCACGGCCTG
GCAGGCACGGAGCTGGTCGTCGGCATCGCGTCCGATTCGAACAAGCGCTGCCGCAACCTC
TGCTCGTAACTGGGCGCCCGCATCACGTTCGCCGGTGCGGGCGGCGGCTTCGGACAGACG
GCCGGTATGGCACGCGGCGAGGTCGTCGCGCAGGCGGAGAGTGCCAGCGCGCAGGGCAGC
CACCACATCGGCATCCACCTCGGCCGCGCGCTCACGATCCTGTTCATGTTGTTCCCCCAG
TGAGGCCATCGCCTCGCTCCGTTCTTCCTGATCCCGGCGCAACCGCCGTTCGGACTGCAC
CGCGCCGGCCTGTTGCTCCGCATCGGCACGCGCCATCGCGAGGTCGCTGCGATCACCGCG
CCAACGCCAGCCAGTCATGAACATCAGCAACGACCACAGCAGCAGCGACGCCATCACCAC
CAGCATGCGCGGCATGGGTCACTGCTCCGCCAGACAACGCGCATGGCGCTGCTGCTGGCG
CTCCCACACTCCCCAGCACACGGTGTTGGGGCGGCCGTCGATGCGGGTTGAACAGTCGTA
GCCCCCTGCCCGCCTCCACAGCAGCAAGGCATCGCAGGCCTGGTGATACTCACCCTGCAG
CAGATGCCGGCGCATCGACGACGCGCGCCAGTTGCCAATGCCGTACTGGTAGAGGAAATC
GACATAGACGTCGTACTCGCCCTGGCTGAGCGCCACACCGGGCAGCGACGCGCGGAACTG
CCCTTCCTCCCTGGCCAGATGAGCCTGCACGGCATGCAGCGCGCGTACCGGCGTGGTGCG
GTCGCCCAGCCTCACCGGCGTGCCATCCTCGCGAACGGTCGAGCCGAAGCCATAGGTGGG
TCGGTCATTGCGCGTGGGCACCACTGCGGCGTCGGTGTATCCCTCGCGGTCAACGATGGC
GATCAGGCCCGCAGCACTCAGCGCAAGCGCGGCGACCAGGCTGCGTACCGGCAATGTACT
GCCGGGCCGGCTCATTCGCGCTCCCTGCGGCGCCATTCGCGCAGCCAGCGCCAGCCCAGA
TAGGCAATCTGCGCCGCCAGGTAGATGATGGTGAGGACCACGACCAGGCGGTCCAGGGTG
ATGCCGGCTGCAAGCGCACCGGCGACGGTAACCGGCGGCGCCGACTTGATGGCCGCCGCG
CCGGCCGTGCTGATGATTTCTTCTTTCATGATGGGTCCTGGAGGGAATGCAGGCCGCGTC
GCATCGACGTGGCCCGAAGAGGTGCCCGCCCCGCTGCCGGCTCGGCACGAGGGTTGTTCC
GGTCGGGAGGCGGGCGGAAGATCGGTTCCGCCGCTCATGCGGCCTGGGCGATGCCCTCCA
TCCAGCCACGTACGCGCTGGAAGCCAAGTTCGACCAGGTTGAGGTAATGCCGGTTGGATA
CCGGCCGCTGCCCGCTGTTGGCCAGCAGCAGATTCGCCGTTTCGAATCGTTCGACCTTGC
GTCGGCCACGCCCGCAGTAGTAGCCGCGCAGCGCACAGGCCATCGCCACGTTGTCACGCG
CGACCGCCGTGATGATGTCTTCGATCTGCTGCGCCAGCTGATCGGTTTCCAGAGGCTTGT
AGCCCTGGGCCCGCCCCGGCATGTCACCACGATGCTCGATCAGCACCGCCAGCAGGTTGC
GCGACTGGAAGCCGAGGTATTCGCAGTCGCGATGCAGCGCATATTCGCCGCCCCAGTGCT
CCAGGCGGCTGCGGACATACTCACCGAACGTATCAAGCTGCATGGGTGGCTTCTCCTTTG
ACGGGCGACGGGGTCGGACCGAACACATCCGGGCGCAGGGATTCGCGGCGCACGGCGCCC
GCAGTGGCCAGCTCGATGCGCCGGCACAGGCGCGCGCCGGGCAGCTTGTGGCCGCGGGCG
ATCATGTAGAGGGTCCGCAGCGCGCAGCCGGTCTGGTGGGCCAGGCGGCGCATGACGGGA
CAGCTGGGGGTGCCGTAGCCCCCTTGGGAGATGGCGTAGTCGATGAGGTTCATGGGCCAC
ACATTACTGCCACGGTAATGGATAGTCAATACCGTTTTGGTCATTTGCTGGATTGGTAAT
GCAGCGCACCATCTACAGATGGACGCCAGTACCGCTCGCACCCTCAACATGCGCCTCCGC
GTGGCCGCCGCCGGCGGCCCGGCCGAGTGGGCCCGCCTGTACGGTGGCACCCGCTGGGCC
CAGCCCCAGGTCAGCCAGTGGATTTCCGAGAGCAACCCGAAGAGCATCGGCCATCGGCTT
GCGCGCGATCTTGAATCAGTGATGCAGCTTCCACATGGAACGCTGGATCGCGTCGATCAG
GACGGAGACGTGTCGCTTCAGTCTCAATCTACGGGACTGGATTTCGAGAAAATGAGCGCT
GCGGTCAAGGTGCTTTCGCACTACCTGGAGCTGGTCGGCGATCCACCGGAATGGATCTAC
GATCCCGTGCTGCTGGAGACCGCATTCATGGTCGTGGACGAGTTCGGTCAGCCCTCTGCA
CCGGACAATGTGCTCGACCTGACGAAGCTTCTGGCAAGACGGATCAGGGAGGCAAAGGAT
GACTCACACGCGACTCGAGGAGCTCGCACAGCGGTTGGCCGCTAGGACCCAGGAACTGCG
CGGCGAGCGCACCCCGGCGCCGGCATTGCGGGTGGTGGCGGGAGACGCACATGGGGTCCG
CGGGGAGAGGCGCATGGACGCGATCATGCGCGAGTGGCATTGCCGCATGATCCGCAACGT
ACGCCGACGCTGGGGCGAACCCATGCAGCATGTGATCGATCAGGCATGTTGCGGTGTGGT
CAACATCGAGCAGCTCGCCGACGACGCACTGATCCAGTTGCACAAGGACATGGAGCGCGC
GGAGGAGTGCATCCGCGAGGGCATTTCCTTCCACGATGCCGGGCTGTTGCGCGCGCATTA
CGGCTGACAGCGTCCCTGGCCGGCCGGAAACGGCCGGTTCTGATGAGATCAATTACCTGA
AATTACCAATATTTTTACCTTAAAGGTAATTTTTTAAGGTGAGCGACGCGGGGGCAGCAG
CGACGGAAGCGGGTGCGCGGAGCGCCGCTTCCCCGCACCCGCTGGCAGCGGGCGCCGGGG
AGTCGATAGCACCTGCAACACCGCATCGTTGCAGCGGCGCTTCCCCCATTGCGGAAGTGC
TTTGAAGGAAGCAACAAAAAAGGCGCCCCTTGGGCGCCTTGATCGTCAATGCAATGGTGG
GCCGTGAAGGATTCGAACCTTCGACCAAAAGATTAAAAGAAGGCTGGCGCTTCCTTTGAA
AACAACCGGTTGCGCCACTCTATTTTTCCGCCCATCGAGCGTGGAACCATTGCAGGTCCT
AAGCTCACTCGACCATTTTTCCGGCGTCTCAAGCGGTATGCACGGGATCCACGACCAAGA
CTCCACCGTTTGACGTCGGTTGCCGAGCCGTTGGCGAACTGGTGTGCCGCGACGTACAAC
CATCGTGAGCGTGCGGTCGGGAACGGCAATGAGAAGGCGCCCAGTAGGCGCCTCCTCACA
ATCCAGCGGCAAATCAGGAGCCCTGCACGTTGGAATCCAGCCACGCCTGCACGCCCTGCA
GCTCGGCCCCGACCTTCGCATTGAAGGTTCGCTCCACATCCCACGCAACGCCCCTCCCTT
GGGCAAAGGCCGCGCGATACTTCTTTATCATGTTGCCCGGGTCGTTAGCCAGTTCCTGCA
TGAGCTGGGGTACACCCCAGATCGTCAGCTCGAAAGGTTCGCCGAACGCCTTCTGCAGAA
TATCCGGAAGGTCGCCGTAGTGGATGGTGTCACCTGCCAGATACACGATCTCGTTGCGGA
TCGCAGGTGTGTGGAACACGATGCGCGCTGTCATTGCGCCGATATCATCCGGCGTGGTCA
AGGTGACAGCGTTGCTCGCCGAGCCCAGGGCGTTCACTTTATGCCCAATCAGGTCGACCA
CGCCGAAGTCGGGCTCGAAGAGGTAGCTGGTGAACATCCCAGTGGAGATGATCACCCAAT
CCATCGCAGTCTGCGAACGAAGATACTCGCGCACGTCCAGCTGGGCGTCGAACAGATCCT
GGGGGCCACCGCGCCCAATGGCATCGAAATCGACACCGAACTGCCAAGGGAAGTAGCGGG
GAATACCAGACTTCACCGCCGCACGCGCGACCTTCATTGGCGTATCGCGGCCTGCGGCAT
AGCCGGTGCATCCAATCACTGTGTCGAACTGCGCGAAGGTGGCCGCCAACGCTTCTACTG
ATTCAGTTACCAGATCGCCAGCAACGATATTCACCCCCAAGGCGCGGATTTCATCGACCA
CCCGCTGCTTCTCCGGCAGTTCTGAGTCGATCGACGTCGCCCGTAGCATCACACTGATCC
GTGTGCCTGGATGACTTACGGCCAAACGTGCAAGGTTCCGGATGACAGGCATTCCAAGCT
CGCCTGCGCCGAGCACCAGGATCGACCGAGAGGGGGTAGTGCTGATATGAGATGACATGG
AAATCGCCTTGTGTGTGTACGATGGCGGCGATTCTGCTCACCTAATGGCCCATACGTAAG
AAGGCACATCGATGATACCGACCGCACCGTTCATGAGTCCGGAAGAACTCCTAAGGCACT
CTCAAGCCATATGCGACGGGATGAGCGAGGACGAAGATGGACTGCGCCGGGAGGTTCTAG
CGCACGCTGGTAGCCGCTGGTCCCTGGGTATCATCCATGCGCTTGGCGTGTATGGAACGC
TGCGTCACGCCGAGGTCGCTCGACGGATGAAGGGGATCACCCAGCGCATGCTTACGCGCA
CCCTCCGGCAATTGGAACGTGACGGGTTGATCAGCCGGCAGGATTTCCGCGAAGTACCGC
CACATGTGGAGTACAGCATCACAGCGCTGGGCAAGGACCTTCTTGTACTGATGATTCCCA
TGTGGACATGGGTAGTGGCTCATGCGGAGGAATTCCGCCAATGTCGGCAGAATTTTGATT
CTTCAGACGGGAAATGAAGATGTAGGCCAGCAGCGGCGCAGGCAGGTAGCTTCACCCACT
GGGGGGATGCTCCAGCACGTCATCACCGAGGTATTCGCGTCGGTCACATCCGACGCCAAG
CGTTTGGCCTTGTGTGGGCTACAACATCGGGGCGTCACCGAAGGCCCACAAGACCGCATG
TGGTCACGTCACCGAAGAGATGCGCCGGTGGTTCAACCGCCTCATAAGCCGCACGTGCTC
GAGCGTGGAACCACTTAATTTTTCCGGAAATATGAAAAAGGTGCCGCAAGGGCGCCTAAG
TCATTGGTGCAATTGGTGGGCCGTGAAGGATTCGAACCTTCGACCAAAAGATTAAAAGTC
TTCTGCTCTACCGACTGAGCTAACGGCCCGATGCATCGCCCGGCCTTTCGGCGGGGTCCG
CATTCTACCCTACTTTGCCGGGTCGCGCGAAGTACAGGGGTGTTGCGTGTCCCGGCCAGC
GGCCGGCACTACCCGGTCGGGTCAGCCCGCTTAAACCTTCAGGGCCTTCCACGCATCCCA
TCCATGTTCACCACCCGGAGCCACGGATGCGCCTCACCTGCTGTCTGATCGCCATCCTGC
TGTTGCCCTGCACAGCAGTGGCCTCGACGTCCCAGGTCGTCACTGACGACATCGCCCGCT
TCTGGGCCACCTATGACGCGGTGCGCGCCGAGCCTGATGCCGAACGCCGCGTGGTGCTGG
TCCAGCAACGCTACATCGATCCCGGCAGCCCCGGACTGCATGCACTGATGCAGGTCCGCA
ACTACACGGCCCGCGAATACGCCGAGGCCATGCAGTCATGGCCACGCTTCTGGACTTCGG
TACGGCCGTTGACTGCGAACGCGCAGCAGGCCAGCGCCACGCTGGACCGGGACCTGGACG
CGTTCCGCGCGCTCTACCCTGCACTGCGTCCGGCCACCATCACCTACGCGATGGGCGTGC
TGCGTACCGGCGGCACCACGTTGGGCGACAAGGTGTTGATCGGGGCGGAGATGGCGCTGG
GCGATGAGCGCGTGGACGTAAGCGAGCTGCCCGAGCCGATGCGCGGCCGCCTGCGGATCT
TCTACGACAGCCTCCCCGGTGCGAACAACGCGCAGAACAACCTGCACGAGTACGTGCATA
CCCAGCAGCGCGAGACCACTGGCAGCCTGGCCCAGTACGCAGTACGCGAAGGCGTGGCCG
AATACGTGGCAGAGCGCATCAGCGGTCGCCGTCCGGCACTGCCGCTGTACGCCTATGGGC
CCGCGCACGAGGCACAAATCCGCACGCGCTTCCTTGCCGAGATGCACGGTGACAGCCTGG
ACAACTGGCTGTACAACAGCGCGCGCAATCCGTTCGGGGTGAGTGATCTGGGCTACTACG
CCGGATACCGCATCGCGCAGGAGTACATGCGCCAACAGACCGACGAGGGGGCCGCCATCG
CGCGGATGATCGAACTGGACTACGCCGATCCGGACGCGGTGCGCGGCTTCATCGAGGCAT
CGGGATGGTTGCAGGCCCGGTAGGTCAAGGAGTGCGAACCAACGGTTCGCACCCACCGAG
AGGGGGGCGGGCGCACCCACCGAGAGGGGGCGGCTTGCACCCACCAAGAAGGGGCGGTTC
GCACCTGCAGTGAAGCCGGCCAGCGGCCGGCTCTACCAGACGCGGTCAGGCGTACAGCGT
GGGGTCGGGCACGCCGGCCTCGGCAAAGCCCTGCGCGCGCAGGCGGCAGGCATCGCAATG
ACCGCAGGCGGCGCCGTGAGCGTCGGCGTTGTAGCAGGACACGGTCAGGCCGAAGTCCAC
GCCCAGGCGCACGCCTTCGCTGACGATCTGGCCCTTGCTGAGGAACTGCAGCGGTGCGTG
CACCTTGATGCCCGCACCTTCCACGCCCGACTTGGTGGCCAGGTTGGCCAGCGCCTGGAA
CGCCGCCACGAACTCGGGGCGGCAGTCCGGGTAGCCGGAGTAATCCACGGCGTTGACACC
GCAGAAGATGTCGTTGGCGCCAAGCACTTCGGCCCAGCCCAGGGCCAGCGACAGCATGAT
GGTGTTGCGCGCCGGCACATAGGTGACCGGAATGCCGGCACCGCCGGCCTCCGGCACGTC
GATGTCGTCGGTCAGTGCCGAGCCGCCGATGCTGCGCAGGTCCACGTCCACGGTCTTGTG
CGCGACCACGCCCTGGGCCTTGGCCACGCGGGCGGCAGCGTCCAGTTCGGAGGTATGGCG
CTGGCCATAGCGCACGCTCAGGGCATGCACGGCGAAGCCCTGTTCCTGGGCCATGGCGAT
GACGGCGGCTGAATCCATGCCGCCGGAGAGAAGCACGACTGCCTTCTTCATGGGAAAAAC
ATCCGGTTGGGAGGGGAAAGCCAGCACGCTGTCCCGCGCCGGAGTTACATCAGGGAACGC
TGCGCCGGCTCATCGGCCCGGCTCGTCGTTCCACAGGATTTTATGCAACTGCATCTGGAA
GCGCACCGGCAGCCGGTCTTCGACAATCCAGTCGGCCAGCTGCCGCGCGGTGATCTCGCC
CTTGCTGGGCGAGAAGAACACGGTGCAGCGCTGCACCAGGCCGTGCTCGGCGACCATCGC
CTTGGCCCAGTCGTAGTCCTCGCGGTTGCAGATGACGAACTTGATCTGGTCGCGGGCGGT
CAGCAGCGGCAGGTTTTCCAGGCGGTTGCGGGCGGCTTCGGCCGAACCCGGCGTCTTGAT
GTCGACGACGCGCGACACCCGCGGGTCCACCGCGCTGACGTCCAGCGCACCGGAGGTTTC
CAGCGAGACGTCCATGCCGGCATCGCACAGCTTTTCCAACAGCACCAGGCAGCGCTTCTG
CGCCAACGGCTCGCCACCGGTCACGCACACGTGGCGCACGCCCTGGGCCAGCACCTCGGC
CACGATGTCGTCGATATCCCACCAGGTGCCGCCGTGGAAGGCATAGGCGGTGTCGCAGTA
CTGGCAACGCAGCGGGCAGCCGGTCAGGCGCACGAACACGGTTGGCCAGCCGGCGGTATC
GGCTTCGCCCTGCAGCGAGGTGAAGATCTCGGTGATCTTCAGGCGTGGCAGGGGCGACTG
CACGATCTCACTGGGCGTGGCGGCGGCGCTGGACGGAGTAACGGCGGTCATGGCGGGTAC
TTCTTGGTGGGACACGTGGCGGGTGGGCTACCGTGGCCGGTAACGAACGCAGCCGAGCAT
GGCTCGGCTCTACGAAAACAACCGGGCAGACAGGGCCCGGCGCTGCCGGATCCGGGCGGG
TTTGCCGAACCGGAAACGAAAGCAGCCGAGCGTGGGCTCGGCTCTACAGGGCACCTATTG
TACGCCGGGTCAGCGGATCAGCGGATCTGCTTGCCGAGGCGGATGGACTGCAGACGGTCC
TGCGCGGTGCGCGCGGCGTCCGAGCCGGGGTACTGCGCCACGACGGCCTCCAGCGTCTGC
TGGGCCTGGTCGACCTTGCCCTCGCCATACTGCGAGAGGCCGACCTTGAGCAGGCCGCCG
GCGGCCTTGTCGTGGGTCGGATAGCGCGAGAGCAGTTCGCGGAACTGGGTCTCGGCCATC
GGGAAGTTGCGGGTGGCGTAGTAGCTCTCGCCCAGCCAGTACAGCGCGTTCGGCGCGTAG
ACGCCGTTCGGGTACAGCTGCAGGAAGCTCAGGAACAACTGCGCCGAATCATCGTACTTG
CCGGCCTTCAGCGAATCGAAGGCGACGTTGTAGGAGGTGCGCTCGTCGCCGGTGGCGGCA
AGACTGCCGGCATCACCGTGGACGGAAGGCGGCCGCTCGGAAGTGGCCGCCGCTGCGGGT
TTTGCCGGGGCCGGTGCGGCCTTCGGCGCGCTCGCCGGAACGGGCGGCAGGGCCGGGGCG
GCATTGCCCCCTTCCAACCGGTTCAGGCGGCTGTCCAGATCCAGGTACTGGTCCTGGGCG
GACTGCTTGAGCTGGGCGTTGTCGTGCTGCAACTGCTCGATCGAGGCCTGCAGGCTGGTG
ACCTGCTGCCGCAGCTGATTGATCTGGTTCAACAGGTCCTGGTTGGCGCTGTTGTTGTAC
ATCTGCTGCTCGAGCGCGCCGACACGGTCGGCCAGGCTCTGTCGCTGTGCATGCGCCGGT
GCGGCAGCCACGAGGGCTGCCGCAACGACCAGCATCAGTTTGATGCCAATGCGCATGGAT
TACTGCGCGGTGTAGACGATTTCGACGCGACGGTTCTGCGACCAGCAGGACTCGTTCGAC
TCGGTGCAGACCGGACGCTCTTCACCGTAGGACACGACGGTCAGCTGCGAAGCCGAGCCA
CCGTTGGCCTGCAGGGCCGAGTTGACGCCGTTGCCACGACGCTCACCCAGGGCCTGGTTG
TACGCGCGCGAACCGCGTTCGTCGGTGTGGCCCTGCAGGGTGATGCGCGAGGACGGACGG
TCACGCAGGTACTTGGCGTGGCAAGCCATGATGGCCTGGAATTCCGGCTTCACGTCTTCC
TTGTCCAGGTCGAAGTAGACAACGCGCTGGCGCAGGCAAGCGTCGGTGTCCAGGTCGCCC
GGGCCGTACAGGCCGGAGGTCGACGGACCGGTCGGGGTGGTGGTGGAGGTGCCGGTGTCG
ACCGGGGTTGCCGGCTCTTCCTTCACCTTCTTCGAGCAACCGGCCAGGACGGCCACAGAC
AGCAGGGAAACAAGCAGAACGCGGGTGGACTTGTTCATGGCGATACCTTTGTGGCTCCTA
GGCCGATGAGGGGTTCAAGACAGCGAAAATATTAACACTCTTTTAGCGCTGGGTACGGTA
TGGGGACCATGCCGGTTCGCGCACATCTCCGTCAGCCAGAACCAACCGCTGGCGCACGCG
CGCATCGGCGGAAACGGCGTACAGCACACCACGGCCACCCTCGCGGGCGGCGTACAACAC
CATGCTTGCGTTGGGCGCAAAGCTCGGAGATTCATCCAGCGAACCCGGGGACAGCGTGCT
CCAGCGGGGCGAACCCAGCGAGCTGTCCATCATCGCGATCTTGTAGCTGTTGCCCGAGCC
CTGCGCAACGGCGATCTTCTTGCCGTCGTAGGACACCGAGGGCTTGGCATTGTAGTTGCC
CTGGAAGGTCACGCGCTCGGCACTGCCGCCACCGGCGCCGACCTTGTAGACCTGCGGGCG
GCCGCCGCGGTCGGAGGTGAAGTACACCGCGCTGCCATCCGGCGCCCAGGTCGGCTCGGT
GTCGATGGCGAAGTGGTTGGTCAGCTGGGTCAGCTGCTTGCTGCCCAGGTCCATCACGTA
GATTTCCGGGTTGCCCGAACGCGACAGGGTCAGGGCCAGCTTGCGGCCATCGGGTGAGAA
CGCCGGGGCGCTGTTGATGCCGCGGAAGCTGGTGACCAGTTCGCGCGCACCGGTGCCGAT
GTTCTGGATGTAGATCGCCGAATTGCCACGCTCGAAGCTGACGTAGGCCAGCTTGCTGCC
ATCCGGGCTCCACGACGGCGACAGCAGCGGCTCGGCCGAACGCACGATGGTCTGCGGGTT
GTAGCCGTCGGAGTCGGCAACCATCAGCGCATAGCGCATGGCATCGCCCTTGCCGCTGGC
GGTCACGTAGGCGATGCGGGTCCAGAAGGCGCCGCGCACGCCGGTGATCTTCTCGTAGAT
GGCGTCGGCCATCTGGTGGGCGACGTCGCGCATGGCGTTGCCACGGGCGGTCATCGCCAG
GCCCAGCAGGCGCTCGCCCTTCGGCACGTCGAACAGTTCGTACTCGACGCGGTAGGCACC
GGCACCGGCATCGAGCACGCGGCCGACCACGATGTAGTTCTGCTTCAGCGCGCGCCAGGT
GGCGAACTGGATGTCACCGCCACGCACGGGCTTCTCGACGATCTGCGCTTCCGGCAGCGT
GCGGAACTGGCCCGAACGCTCCAGGTCGGCGCGGACCACGCCGGCGACGTCGGTCTGCGG
AGCGGCCGACGAACCCTGGTAGGGCATCGGCACGATGGTGATCGGCAGGGCGGAGGCATT
GCCGCCGATGATGTCGATATCCAGCCCCTTCTGCTGCGCGACGGCAGCAAAGGGCAGCAA
CAGGGCCGCAAACACGGCAAGCCAGCGAGGCATCTTTTTCATGGAGCGCTCAATAGGGGG
AAACCGGAACGAGGGATAACAAAGCAGGAGTGAACCGCTTCGCAATCATGAACCAAGGGT
ACGTGAATTCCGGGTCAGTTCCAGCCCGTCCTCTCACGCACCGTTAACGTCGTGGCTAAC
ATCGCACCTGCCTGCCCCGGTCACGCCGCCCCTCGGGGCGGTGTTCGACAGCAGCCTGCA
GCCTGCCCGGCCGAAACCGAGCACGCCAGAGGCAAGCGCGACATCCGTGGGCAGGAGTGG
CCCGAGGCCACCCCTGCCCTGCCCGCCTCAGCGATCCTGGGCGGTAAAGGTGAAGTTGAG
CGTACGCGCGAACACCGACTCGAAGCCGCGGTACGGCAACGGCTGCGCATTGAGCACCGC
GGCCTCGATCGAACGCTTGCCGGCCTCGTCATAGGGGCAGTTCGGGCTGACCTTGGCCTG
CATCACCGTGCCGCCCGGAATCTGGGTGATGGTGATCTGGCAACGCTGGCCCAGCGGCAC
CGTATCCGGGCGCACCCACTGCGACAGCACCTTGGCCTGGATCGCTGCGGCGTACTTGGC
TGAAAGATCGTCGCTGTTGCCACCACCACCGGCCGCCGGCTGGGAAGCGCCGCTGGAGCC
GGCAGCGGCACTGCCTGCGGCATTGCGCGCGGCGGCGACCTCGCGCAGCTTCCGCTCGGC
CAGCTTGGCTTCCTTCTCGGCCTGCTCGCGGCGGGCACGGATCTCGGCGATCTTCTTCTG
CTTCTCGGCCTCGGCCTTGTCAGCCGCGACGCGCTCCTGCTCGGCCTGCTTCTTCTTCTC
GTCCGCTTCCTGCTGCTTGGCCAGGCGCAGCTTCTGCTCCGCTTCTTCCTGGCGCTTGCG
TTCGGTCAGGTCGATCTGCTCCTGGCGGCGCTTGGCTTCCTGTTCCTGCTTGGCCTTCTC
CTGCGAGATGGCCAGTGCGCTCACCGCTTCCTGGTCCTTGGTGTCCGGCTGCGCAACACG
CTCCTGCGCCTGTTGCTGCTGGGGCGTGGGCGCGTCCTGCGGGCGCGGCTCGGGAATCGG
CTGCGGCGGCGGAATGGTGTCTTCCGGCACCGGGATCGGCTCGGCGACCGGCGGCGGCAG
GTCCTCCAGCTTCTCTGACTGGCGCAGCGCCTGGCGTGCGGCGGACGCCTCGGAGGCGGA
CAGCGCCAGGCTGGCCTCGACCGAGGGGTCGCCAGCGGCGGCATCGGTGTTGCGCTGGGG
CGACCACAGCCAGGCCACGATGAAGACCAGCGCGACCAGCAGGTGCACCAGCAAAGCCAG
CGCCAGGGGCAGACCCCAGCCGGGTTCGCGCTGATGCGGGGGTGGCAGGGCGTCAGCGTG
CATCGGTGGCCAGGCCTACCTTGTCTACCTTGGCGCGCTTGATCACGTCCATCGCGGCAA
TGACCTTCTCATAGGCCACGGCGCGGTCGGCGGCGACGATCACGCGCACGCCCTTGTCCT
GGGCGGCGATGCCGGCCAGGCGGCCTTCCAGTTCCTCGGCCGACACGGCGGCCGGCTCCT
TGGCGTCGGGCAGCTTCAGGCTGAGCTGGCCGTCCTGGCGCACCGAGACGATCACCGGGT
CCTGCTTGCTCTCCAGCGCCTTGGCGTTGGACTGCGGCAGGTCGACGTCGAAGCTCAGGG
TGAGCAGCGGTGCGGTGACCATGAAGATGATCAGCAGCACCAGCATGACGTCGATGTAGG
GAACGACGTTGATTTCCGATTTCAGCTTGCGGCGCTTGCGGCGACCGATGGCAGCGGACA
TGGCTTGGACTCCCGGGTCAGGCGCTTACTCGTCGCCAGCGCTCTGGCGCTGCAGGATGG
AGCTGAACTCTTCGGCGAAGGTCTCGAACCGCACCGACATGCGCTCCACGCGGGTGGTGA
AGCGGTTGTAGGCCCACACCGCCGGGATCGCCACGAACAGGCCGATGGCGGTGGCGAACA
GTGCCTCGGAGATGCCCGGCGCGACGGCGGCGATACCGGCCTGGGCACCGCTGCTGATCA
TGTCGTGCATGGTCACCATGATGCCGAACACGGTACCGACCAGGCCCACGTACGGGGCAG
TCGAGCCGATGTTGGCCAGCAGCTCCAGGTTGCGCTCGAGCTGGTCCACTTCACGGGTGT
AGGTGGTGCGCATGGCGCGCTGCGCGCCTTCAAGCTGCGCACGGCCATCCAGCCGGCGCT
TGTCGCGCAGGCGGGTGTACTCGCGGAAACCGGCTTCGAAGATGGCTTCCAGGCCGGTCA
CGCTGCGGCTGCGGTCGGTGGCTGCGCTGTACAGCTTGCCCAGGTCGGCGCCGGACCAGA
AGCGGTTCTCGAACTCGTCGGCTTCGCGGGTGGCCTGCTTGAACACGCGGGCCTTGCGGA
AAATGATCACCCAGCTGACGAACGAGCCGACCAGCAGCAGCAGCACGATGATCTTCACCG
GCAGGCTGGCCTTGGCCATCAGTTCGAGGTAGTTGATGCCGCCGCCGGTGGTGGCCTGGG
CAAGGGTCTGTGTCGCGGCGTTGCTGACGTCGGCCGGCAGTGCCTCGGTGACCGTGGCCT
GCAGGGCCAGGAGCGTTGCGATCATCCGTTGTTCCTCAATGTTCGGATTCGGGGTGGAGG
TGGGGTTGCAGCACGGCAAGGACGGCATCGTCCATGCCACGCGGGCGGAAACTGGCCGCT
TCCAGTGCGGCGATGCGGACCTGCGCGGACAGCAGCAGCTCGCCGTCGCGCAGGATCTGC
TGGTCGAAGACCATGCTGGCCTTCTTCAGCTGGACCAGGCGGGCAGTCACCTGCAGGGTG
TCATCCAGCCGTGCCGGCCTGATGAAATCCATCTGCATCGAGCGCACCGCGAAGACCATC
CCGTGCTCGGCGCGCATGCGCTCCTGGCCGTAGCCGAGCGCACGCATCCATTCGGTCCGG
GCCCGTTCCATGAAGGCCACGTAGCGGGCGTGGTAGACCACGCCACCTGCGTCGGTATCT
TCCCAGTAAATGCGTGTCGGCCAACTGAATCGGGGCTCAACCGACATCGGGAACCTCCGC
GAACAGGTCCTGCGGCGGGTTCTTCGGCTTCAGGCCCATGTGCCGGTAAGCCTTGTGGGT
GGCCATGCGGCCGCGCGCGGTACGCACCAGGAAGCCCTGCTGGATCAGGTACGGCTCGAC
CACGTCTTCCAGCGTGCCGCGCTCTTCGGACAGCGCCGCGGCCAGCGATTCGATGCCGAC
CGGGCCGCCGTCGAAGTAGTCGACCAGGGTCTTGAGCAGGCGCCGGTCGAGCTCGTCGAA
GCCCTCCGGATCGACCTTGAGCATCTTCATCGCGGCCTGTGCCACGGCCTCGTCGATGTG
GCCGCCGGCCTTCACCTGCGCGTAGTCGCGCACGCGGCGCAGCAGCCGGTTGGCGATGCG
CGGGGTGCCACGCGCGCGCCGCGCGATCTCGCCGGCGCCGTCGGCGGTGCAGTCGATGCC
GAGGATGGTGGCCGAGCGGCGCACGATCCGGGTCAGCTCCTCGACGCTGTAGAACTCCAG
GCGCTGGACGATGCCGAAGCGGTCGCGCAGCGGCGCGGTCAGCAGGCCGGCGCGGGTGGT
GGCGCCGATCAGGGTGAACGGCGGCAGGTCGATCTTGATCGAGCGGGCCGCCGGGCCCTC
GCCGATCATGATGTCGATCTGGAAGTCTTCCATCGCCGGGTACAGCACTTCCTCGACCAC
CGGCGACAGGCGGTGGATCTCATCCACGAACAGCACGTCATGCGGCTGCAGGTTGGTCAG
CAGCGCAGCGAGGTCGCCGGCCTTCTCGATCACCGGGCCGGAGGTCACGCGCAGGGCCAC
GCCCAGTTCGTTGGCGATGACGTGGCTGAGGGTGGTCTTGCCCAGGCCGGGCGGGCCGAA
GATCAGCACGTGGTCCAGCGCATCGCCACGCGCCTTGGCCGCTTCGATGTAGATCTCCAG
CTGCTCGCGCACCGGGGCCTGGCCGAGGTAGTCGGCCAAGCGCCTGGGGCGGATGCTGGC
GTCGGCGGCGTCATCCTCGCGGGTGGCGCCGGCGCCGATGATGCGGTCGTCGGTCATGTG
CTGATTATGCGGCAAAAGCGTATGGGGTCGGATCCGTTTTCCAGAGGAAAACGGCTCTGA
CCCCGAACCGGAACACCGGGAACATGGGGTCAGAGCCCTTTTCCTGCGGAAAAGGGATCC
GACCCCGCGCGCGTCAGATCTCGACCTGGGCCCCGAGTTCGACCAGGCGGTTGCCCGGAA
TCCGGAAGAAGCCGGTGGCCGGGGCGGCGTTGCGATGCATCAGCGCGAACAGCTTGTCAC
GCCAGATCGGCATGCCGCGGTTGGCGGTGGCGACGATGGTCTCGCGGCTGGCGAAGAAGG
TAGTGTCCATCGGATCAAAATAGATGCCACCGTGGTCGCACGAGCGCATCAGCGCCAGCG
GCACGTCCGGGGTCTCCATGAAGCCGAAGCGCACGTAGACGCGGTAGAACTCGTCACCCA
CCGATTCGATCTTCAGCCGCTGCCCTTCCATCGCATACGGGATCGGCAGGGTTTCCACGT
GCAGGAACACGTTGCGCTCGTGCAGCACCTTGTTGTGCTTGAGGTTGTGCATCAGCGCAT
GCGGCGCCACGGTCGGGTCGGCGGTGAGGAACACCGCGGTGCCCGGCACGCGCACCGGCG
GGGCCAGCATCAGGCCCGGCAGGAAGGTATCCAGGCGGATGCCGTCCTTGCGGATCTCGT
CGCGCAGCAGCTCGCGGCCACGGCGCCAGGTGCGCATCATGGTGAACAGGAAGATGCCCA
GCACCACCGGGAACCAGGCGCCCTGCAGCAGCTTGGCGCCGTTGGCGATGACGAAGCCGA
GGTCGATGATGAAGAACACCACGCACAGCGGCAGCAGCCAGCCACGCGACTTCGGCCACA
ACGTCCGCGCCACCACGGCCAGCAGCAGGGTGTCGATCAGCATCGTGGCCGACACCGAAA
TGCCGTACGCCACGGCCAGGTTGGACGAACTGCGGAACGCCAGCACCAGCCCGAACACCA
TCACCGCAATGCCCCAGTTGATGCCCGGGATGTAGATCTGGCCGATGGTGTCGTGCGAGG
TGTGCTTGATGCGCATGCGCGGGATGTAGCCCAGCTGCATGGCCTGGCGCGAGACCGAGA
ACGCGCCGGTGATGACCGACTGCGAGGCGATCACCGCCGCCATGGTGGCCAGGATGATCA
TCGGGTACAGCGCCCACGACGGCACTGCCTCGAAGAACGGATTCTTCAGGGCCTCGGGGT
GGTTGAGCACCAGTGCGCCCTGCCCCAGGTAGTTCAGCACCAGGCACGGCAGCACGAAGA
AGTACCAGGCGTGGCGGATCGGGCGCAGCCCGAAGTGGCCCATGTCCGCATACAGCGCTT
CGCCGCCGGTCACCGCCAGCACCACTGCACCGAGAATGAAGATGCCGTGCCAGCCGTGCT
CCATGAAGAAGCGGATGCCCCACCAGGGGTTGAAGGCCTTCAGCACCTCGGGCGCATCGA
CGATGTTGTAGATGCCGATTGCCGCCAGCGACACGAACCAGATTGCCATGATCGGGCCGA
ACGCCTTGCCGATCTTCTCGGTACCGAAGCGTTGCGCGGCGAACACCGCCAGCAGCACCA
CCAGGGTGACCGGCACGATGAAGACATGAAGTCCGGGCGCGGCCACCTCCAGGCCTTCGA
CCGCACTGAGCACGGACATGGCCGGGGTGATCACGCCGTCGCCGAAGAACAGCGAGGCGC
CGAAGATGCCGAGGATGCCCACCACATAAGCCGAGCGCGAGCCGTTGCGCAGCGTGCGTT
GGGTCAGCGCCATCAGCGCCATGATGCCGCCTTCGCCATCGTTGTCGGCGCGCATGATGA
TGGTGACGTACTTCAGGGTCACCACCAGGTTCAGCGCCCAGAACGCCAGCGACAGCACGC
CCAGCACGGTGTCGTGGTCGCTGTTGAGCCCGTAGTGTGGCGAGAACGCCTCCTTCAGGG
TGTACAGCGGGCTGGTACCGATATCGCCGAACACCACGCCGATCGCACCGATGACCAGCG
CCAGTCCTCCAGTGGAGGGGGCGTGGCCATGGCCGCCGGGGGCGGCTGCGTGCGGGGTTT
GACTGCTGGACATGGGACTCCTGGCGAAGCTCAGGCGGTAGGTTGGGGGAAAGGGACGCG
GTTCAGCGCAGCGCGGACTGCAGCGCCTTGCGGATCACGGTGGCCACTTCGTCGCCTTCA
TTGAAGGCATCGCGGGCCATGCGGGCCGCTTCGGCCGGCTTGTAGCCCAGCTGCTGCAGG
GCCACGGTGGCATCGGACAGCGGATCGGCCGGGGCCGGACCACTGCCGGTGGGCAGCGCG
CCGCCGGCACCGAACTGGGCCGCGCGGTCACGCAGTTCCAGCACCATGCGTTCGGCGGTC
TTCTTGCCGATACCCGGGATGCGGGTCAGCGCGGTGATGTCGCCGGCCTGGACCATGCGC
GCGAATTCTTCGACGCTGACACCGGACAGCACGGCCAGCGCGATCTTCGCGCCGATGCCG
CTGACCTTCTGCACGTCGCGGAACAGGCGCCGCTCGCCCTCGCGCAGGAAGCCGTACAGC
GAGACGCTGTCTTCCTTCTGCGAGTAATGGGTGTACAGGGTGACCTCGCGGCCGAGCTCG
GGCAGGTCGTAGAAGGTGCTCATCGGCGCCTCCAGTTCGTAGCCCACTCCGTTCACGTCC
ACCACCAGCCACGGCGGCGCCTTGTAGGCGACGATGCCGCGCAGTCGACCGATCATTGCG
TGCAGCTCCTCATTTGCGGCCCCACGCCTGGCGGGCACTGAGCCCCAGGCGGTTGGCCGT
CGCCCTTACGTGGGCATGGGTGATCGCCACCGCCAACGCGTCGGCCGCGTCGGCCTGCAG
CTTGGTTTTCAGGTTGAGCATGAGCCCGACCATGTGTTGAACCTGTTGCTTTTCGGCGCC
ACCGCGCCCGACCACCGCGAGCTTGATCTCGCTGGCGGCGTATTCGTGCACCGGCAGGTC
GCGCAGCACCACGGCCGAGATCGCCGCGCCGCGGGCCTGGCCCAGCTTCAGCGCCGAATC
GGGATTGCGCGCCATGAACACCTTTTCGATGGCCACTTCATTGGGCTGGTACTCGCGGCA
CAGATCGGCCAGGCCCAGCACCAGCAGTTTCATGCGCTGCGGGAAGTCGTCGGCGCCCAG
CAGCACCAGCGGCTGGTGGTGCACGTAACTGACGCGGCCGGCGGCGTCGACATCGATGAT
GCCGACCCCGGTCCGCTGCGAACCGGGGTCGATGCCGAGGATGCGGGTCATGCCGCGCTC
CTGGCGGGGCGGAACGGGGGGCGCTGGCAGGCGTATGGGCTCATGACTGTCCGCGGTGAC
CGTTCAACGGCCCGCGCCCAGGCCGTCGAGGACGGCTCAGGCGTAGGCGTCGGCGCCGAG
TTCGGCGTTGGAATACACGTCCTGCACGTCGTCCAGGTCTTCGAGCATGTCCAGCAGCTT
CTTGACCTGCAGGGCGACCTCGCCTTCGACCTTGATGTCGTTGTCGGCGCGGAAGGTGAT
CTCGGCGTGGTCGGCGACATGCCCGGCGGCGACCATTGCGTCCTTGACTGCGTTGAACGC
GTCAGGGCTGGTGACCACGTCGATCGAGCCGTCATCGGGGTAGACCACGATGTCGTCGGC
GCCGGCCTCGATGGCTGCTTCGGTGATGGCTTCCTCGTCGGCACCCGGGGCGAAGCTGAG
CACGCCCAGGCGCTTGAACATGAAGGCCACCGAGCCTTCGGTGCCCATGTTGCCGCCGCA
CTTGCTGAACGCATGGCGGACGTCGGCCACGGTGCGCACGCGGTTGTCGGTCAGGCAGTC
GACGATCACGGCCACGCCACCCGGGGCATAGCCCTCGTAGCGGATTTCCTCGTAATCGAC
GCCTTCCAGTTCACCGGTGGCCTTCTTGATGGCGCGCTCGATCACGTCCTTGGACATGTT
CACGGCCAGGCCCTTGTCCACCGCCACGCGCAGGCGCGGGTTGTTGTTGGGGTCGCCTCC
ACCGCCGCGCGCGGCAACGCCGATCTCGCGGATGATCTTGGTGAAAATCTTGCCGCGCTT
CGCGTCGGACGCGTTCTTGCGGGCTTCGATGGAGGGGCCTCTACCCATGGGTGCTACCGT
CTGGCTGCTTCAGGATCAAGGCGCGGATTCTACCTGATCGGGCGCTGCAACCGTGTCTAG
GCCCGTATTGTTGTAGCGCCGGGCCAATGCTCGGCTCAATGGGCCCGACGGAATGCAGCC
GAGCATGGGCTCGGCGCTACAAGGCGGCCCCGCCTGCCCTGCCCCTATGCCGCCGCCGCG
TCGCGGCTGTGGTCGAAGTGGCCGTGGCGCAGGAAATGTGCGGTCTGCCGCGCGGCGTCG
GGCGACACCACCAGGCCGCTGTGGCTGGTACGCACCACGCAATGGTCGGCCAGGCCCGGC
AGGCGGGTCTCGGCCAGGGCCACGGTGCCGTCGGACGCATCGTCGATCGCGCCCAGCAGG
CTGCCCAGCCCGTGCGGCACCGAACCGGCGATCAGGCCAACCTCGGCCTTGCCCTGCCAG
TCCGGCAGGCCGTCCAGCAGCAGCTCGCTGCTGCGCCCCAGCGCCAGGCCCCAGCCATGA
TCGGACAACGAGCGCGCGGTACCACTGCCGCGCAGCGGCGAGCCCAGGCAGACCACGCGC
TGCACTGGCAGCTGCGGATCGCGGCGCAGCGCCTCCAGTGCCAGCAGTCCGCCCAGGCTG
TGACCGACCAGCGACAACGGCCCGGCGTCGGCCAGACGTTCCAGCAACTGCGGCACTGCC
ACATCGGGGCCACCGAACACCGAGGGATAGCCGAACGCGTGTACCTGGAAACCACGCGCG
CGCAGGCGCCAGGCCAGTGGCCCGACCCAGGCACGGGCATTCCAGATGCCATGCAGCAGC
AATACGGGGGGAGTCATGCAAACAGCCTGGCGGTCAGCGGGGCAGGAACGTGAGGTGATT
GAACACGCGCGCGCGGCAAGCGGCGGTGAACGTCAGGCCGCGCGCGGCGCGCGGCGCAGG
ATGAATTCGAGGTCCTGGGTGTCGCCGACAGGGAACAGGTACTCGCCGGCCTTCTCGAAG
CCGTAGCGGGCGTAGAAGCGCTGCGCGCCGAAGTTCTCCGACCACACGCCCAGCCACAAC
GTGCGCGGGCCTTCGTGTTCCAGCCAGGCCAGCGCGGTTTCCAGCAGGCGGCTGCCCCAG
CCGCAGCTCTGCTGCGTCTTGACCAGGTACAGGCGCTTGAGTTCGCCGTCACCGGGTTTC
ACATCCGGATGCGGCAGGCCACAGGGGCCGGCGGCGGCATGGCCGACCGCCTCCCCATCC
AGTTCCAGCAGCCACACCGCGTAATCGGGGTGGGACAGGATCACGCGCTGGCGCTCGACC
GTGTAGGCCTCCTCGAGGAAGGCCTGCAGGTCCTGCGGCGGGTACAGATGGCCGAAGGTT
TCAGTGAACGTGCGTGCGGCCAGCGCCGACAGGGTCGGCGCGTCGTCCACAGTGGCGCGG
CGGATCGAATACATGCAGGAAGTTGACGTCAGGGCGAAGCGCGGGTCAAGCCTTTCCAGG
CGATTCCGCTTCTTCTTCCTCGTCCTCTTCCTCGTATTCCTCTTCGTCCTCGTCCTCTTC
TTCCTCGCCTTCCTCGTCCTCGTCGTACTCTTCTTCCTCTTCGTCGTCCTCGTAGTCCTC
GACGCCGAAGTCTTCACCGTCCCAACGGCCTTCGCCGTCGGCGACGAAGGTCAGGGCCAT
TGCGGCCGGATTGGTGCCGACGCGGACCAGCCACCCCCCGAACACGCGTGCACGCTCGGT
GACCAGGGTGGCCTCGGAGCCTTCATTGCCCAGCTTTTCCCACTCCAGCGAAAACGCAAA
CTCGGTCATTGCCTGGATCTCCTGATCAGTTGGTCTTGGGGCGAACCTGGATGTGCACTT
CGGCCAGCTGCGCGTCGACGATCGGCGACGGCGCGTCGGTCATCAGATCCTGTGCACCGG
TGGTCTTCGGGAACGGGATGACGTCGCGGATCGACTCGGTTCCGGCCATCAGCGCGGCGA
TGCGGTCGATGCCGAAGGCGATGCCACCGTGCGGCGGCGCGCCGTAGTTCAGCGCGTCGA
GCAGGAAGCCGAACTTGGCGCGGGCCTCTTCGGCGCCGATGCCCAGCAGCTCGAACACCG
CGCTCTGCATGTCCGGACGGTGGATACGGATCGAACCGCCGCCAATTTCATTGCCGTTGA
GCACCATGTCGTAACCGCGCGAGACGGCGGTACGGGCATTGGCGCGCAGGTCGGCGATGT
CGTCCACGGCCGGTGCGGTGAAGGGGTGATGCAGGGCGACGTAGCGCTGTTCTTCCTCGT
CCCACTCGAACATCGGGAAGTCGGTGACCCACAGCGGTGCCCAGCCGTCGGCGACCAGGC
CAAAGTCCTTGCCGGCCTTCAGGCGCAGCGCGCCCATGAAGTCGGACACCTTGTTGTAGC
CACCGGCACCGAAGAACACGATATCGCCGTTGCCGGCACCGACATGGGCCACCAGCGCCG
CGAAGCGCTCTTCGCTGAAGAACTTCTGGATCGGCGAGCTGACTTCGCCGTTGTCGGCGA
TCTTGATGTAGGCCAGGCCCTTGGCGCCGTACTTGGCGGCATGCGCGGCGTACTCGTCGA
TCTGCTTGCGGCTCAGCGCCGCGCCGCCCGGGATGCGCAGCGCGGCGACGCGGCCTTCGG
CATCGTTGGCCGGGCCGGTGAACACGGGGAACTCGCTGTCCTTGACCAGTTCAGCCACGT
CGACCAGTTCCAGCGCGATGCGCAGATCCGGCTTGTCCGAACCATAGCGACGCATCGCCT
CGGCCCAGGTCATGCGCGGGAAGCTGGCATCCAGCTCGACATCGACCACTTCCTTGAAGA
TGGCGCGGATCATGTCCTCGACGAAGTCCTGCACATCGCGTTCGCGGACGAAGGCGAACT
CCATGTCCAGCTGTGTGAATTCCAGCTGGCGGTCGGCACGCAGGGCCTCGTCGCGGAAGC
AGCGCGCGATCTGGTAGTAGCGGTCGAACCCGGCCACCATCAGGATCTGCTTGAACAGCT
GCGGGCTCTGCGGCAGGGCGTAGAACTCGCCCGGATGCATGCGCGCCGGCACCAGGAAGT
CGCGCGCGCCTTCCGGAGTGGCCTTGGTCAGGATCGGGGTCTCGATGTCCTGGAAGCCCT
TTTCGTCCAGGTGGCGGCGCAGCGCCTGCACCAGCTTGATGCGGGTGCGCTGCATGCGCT
GCATTTCGGGGCGGCGCAGGTCCAGGTAGCGGTACTTCAGGCGGGTTTCCTCGCCCGGGT
TCTCGTGGGCGTGGAACGGCAGCGGGGCGGCCTTGTTCAGCACGGTGATGGCGGTGGCGA
TCACTTCCACCTTGCCGGTGCGCATCTTGTCGTTCACCGCGTGGCGGGCGCGCACGACGC
CCTCCACCTGCAGCACGTCCTCATAGCCCAGCGACGCGGCCACGGCGAACACGTCGGCGT
TGTCGACCTCCACGGTCACCTGCACGATGCCTTCATGATCGCGGAGATCGATGAAGCAGA
CGCCGCCCTGGTTACGGGCCACGTCGGTCCAGCCGGCGAGGGTGACAGTCTGGCCAATCA
GGGTCTCGTCGACCAGGCCGCAGAAGTGGGTACGCATGGGGGGAAGCTCCGCTGGAGAAC
GCCGGCACCGGATGGGGGCCGGAAAGCCTCGTATTCTGCGGCCGAGGCCCCGGCCGGGGC
AAATCCGGGCAGTCACGCCGGCTTGATCGCCCCGGTCCCTATAGTCGGGCACCTGCCACC
GTATGGGATGCCGCCATGAAATCGTTGTCCCTGGCCAGCCTGGCCGTGACCCTGAGCACT
CTGGCCGTGCTCGCCCTGCCCTCTGCTCCGGCCGCTGCGCAGGACGGGGTGATCCGCTGC
GAAAGCCAGAACAACCGTGAACGTGTCTGCAGCACCGGCTGGCGCAATGCGCAGCTGGTC
CGCCAGCTGTCCGGCAGCGCCTGCGACGAGGGCCGCACCTGGGGCAGCCGCAATGGCAGC
ATCTGGGTCAGCAATGGCTGCCGCGCCGAGTTTGTTGAAGCCCGCGGCGGCTGGGGCGGT
GGCAATGGCGGTGGCTGGGGCGGCAACAACGGCCGTCCCGGCGAAACCATCCGCTGCGAG
AGCCAGAGCAACCGTGAGCGCAGCTGCCCGGTCGGCTGGCGCAACGCCCGCCTGGTCCGC
CAGCTGTCCGGCAGCCCCTGCGATGAAGGCCGCACCTGGGGCGTGCGCAACGGCGCGGTC
TGGGTCAGCAACGGCTGCCGCGCCGAGTTCGCCGAGGCCCGCGGCTGGGGCGGCGGCGGT
GGCTGGGGCGGCGGCAACAGCAATTATTCGATCACCTGCAGCAGCAACAACAACCGCACG
CAGAACTGCGACTGGGATGAGCGCCAGGGCCGGCCGGTGCTGCAGCAGCAGCTGTCCGGC
AGTGCCTGCCAGGAAGGCCGCAGCTGGGGCTATGCACGCGGCCAGGTGTGGGTGAGCAAC
GGCTGCCGCGCACGCTTCAGCGCGCGCTGAGCCCCGGGGTCGGATCCCTGGCCGACGGCC
AGGGCTCTGACCCGTGGGTTCATGCAGTGACCGGGTCGGACCCTCCGCAGGAGGGATCCG
ACCCGAAGATCAGGGTGCTGGCGCCTTCTCGTCGCCCCACGGTGCGGGCGGTAGCTCGAC
CGGCTTGCTCAGGTCGAACTTCACGCGGAAACGGCGGCCTTCCGGGCGCGTCAGTTCGTA
GACGAACGTCTGGTCGGGGTCGATCTCCATCGCCCAGGTGTTGTGCGTGGAGGCCAGCAT
GTCGGCACGACGGAACATCGCCACCGAATCGGAGTCGGCTGGGAACCGCTGGCGCTCGGC
GGTGCCCGGTGGCGTGCTGTCGCCGCCATAGAGGGTGATCGCGTCGGGGCTACCGTCTTC
GTGGCGATGATCGTGTTTCAGGCGCAGGCCGTTTTCGGTGCGGGTCAGCACCCAGGTGCG
CGAATGGTCATCCCCCACATGGAAGGGAATCCGAAGTTCATGGGCGGGGTCGGCACAGCC
GCGCACATGCATGACCAGGCGCTGGTCGGCGAACGGGTCCTTGCCGGTCGGTGCCGGCGT
GTCCTCCACCACCCGGCCCTCATAGGCCTGGCCGCAATGCGCGGCGATGGCAGCCATGAA
GGCATCGGCCGGTGCGGTCGCCAGATCATGCGCGACCGTATCGGAACGCTGCGAGCAGGC
AGCGAGGCTGAGCAGGAGGGCGGAAGCGGTGACAACGGCAGGCAGTTTCATGCCCCAACC
CTAACGGCCATGGCCGACGGGCGCAAACCGCGCGCGGCAACCGGTCAGCGTTCGGCGATG
TGAGGTTCCGGCCGCGTCTCGGTGGCCGCTACCGGCGCGGACTCGCCCTCGCCCGCCGGC
TCCTGCTCCACCGGATCGACGTCGAAGGGTGTGCGGAACACCAGCGACGGCAACAGTGTG
GTCAGTGCGGCGTACAGCAGCAGCGCGCCGAACAGCACCGCCGGAATCTGGAAACGCTCG
CGCATGATCGCCGCCAGCACCAGGGTGAAGATCAGGGTCGGGGCCAGCGCCAGCGAGACG
CGCAGGCTGCTGCGGAAGCTCTCGCCGAACATCACCCGGCGCTGCAGCCAGACCACGCCG
ATGCGCAGCGGCAGCACCACCAGGGTGATCACGATGCCCAGCCCCAGCGCCTCGAAACTG
AGGGCTTCGCTGGGCACCTTGGTGCCGGCATTGAAGAAATAGAATGGCACGAAGAACGAG
GCGAACAGGCGCAGCGCGTGCAGGTTCTCGTGCGAGGCCAGCAGCGGCATGCGCTGGTGC
AGCAGGCGCGCGACCAGGCCGGCGATGAACGCGCCCACAAGGTAATACACGCCCAGCAGA
TAGGTGATGTACGCCGCCACCATGCCGACCATCACCAGCAGCGAGAACTCCGAGCCCGGC
GCGTGCGGCGCCACCCAGCGGCCCAGCGCGATGAACAGCAGCGGCAGGCCGATCATCATC
GCCAGCAGGGCCAGGCTGGACAGCGCCATGTGGCCCGGGTCGCCGGCCTGCAGCACGATG
AACAACGCCGCCAGCGCCAGCAGTTCGCCGGCGATGGCCTTGCTGGTGACCCAGAACCGC
TCGTCCTCGCTCAGGCCCAGCCGCGACAGCGAATCCATGATGAAGCCGGTGGAGGGCGTC
AGCAGCGCCAGCGCCAGCAGCCCAGCGGCCTGCCATGGCAGCCCCGCATAGCGCCAGGCC
AGCCAGCCCACGCCGAACAGCGTGCCGGTACGGATCACCAGGTGCGCCAGCAGCGGCCAC
ATGCCACGCCGCAGCGCCTGCAGATCCACTTCCAGGCCCGCGAACAGGAACAGCGAGGAA
ATGCCCAGCGTGGCCAGCAGGCCGATCACCGCGTCGTGTGCCTGGTCGCCCAGCCAGAGC
ATGCCGATGATGCCGAACAGCAGGCAGGTCAACGGCGCCGGCAGGCTGAAGCGCTGCAGT
GCGCGCGGGATCACCAGCAGCGCGAAGATCAGCAGCAGGTAGATCAACTCATGGCTCATC
GGGGTCTTCCGTGGGGTTCGAACGCGCGCAGGATGCGCGTGCCCGACCGATCCGGCAAGC
CATTTCCCAATGACCCCGGTTACCTCATCCGATCATCGCATCGGCCAGCGCCCCCACCCG
TGCAAGCACTGCTGCGCGCTGGTCGTCATCGACCGATGCGCCCTGCAGATAGGCGGTGAC
CACCCACGCGGTGCCGCCCGCATGCGGCCACAGCACGGCGATGTCGTTGCGCGTGTCATC
ACCGTTGCTGCCGGTCTTGTCCCCCACCCGCCAGCGCTTGCCCAGCCCGGCGCGCAGGCA
GGCATCGCCGGTCTGGTTGTCGATGAGCCAATCGGCGAACTGCCGGCGCGATGCAGGCTG
CAGGCCATTGCCCACCGCGAAGCGGGCCAGGCTGGTGGCCATCGCGGCCGGGCTGGTGGT
ATCGCGCGGGTCTCCCTTCGCGAACAGATTCACGTCCGGCTCGTTGCGGTCATTGCGGGT
AATGCTGTCGCCCTGCCCGCGCAGGAATGCCGTCAGCGCCGACGGCCCGCCCACCACCTC
CAGCAGCAGGTTGGCCGCCGTGTTGTCGCTGGTGGTCAGCGTGCCCCGGCACAGGTCGCG
CACGGTCAGATCCTTGCCCACGTGGCGGCGCACCACCGGAGCGTAGGACAGCAGATCCTT
CCCGGCGATGGGCACACGGGTGTCGAGCGAAACGCGGCCTGCATCGGCAAGGCTCAGCAC
ATGGGCGACCAGCATCGACTTGAACGTGCTGCACATCGGGAAGCGCTCATCCTGCCGATG
CCCGCCGATGCGACGGCCGTTGCCGGTGTTCAGCACGGTGACACCCAGGCGGCCACCGCT
GGCTTTCTCCAGCGCGGCGAAATCGGCGGCGCCGGCAATGGCGGCGTTCGCGGCGGGTAT
GCCAGACGAGGCGGAAACCGGTTGCGCCAGCGCCGGGGCAAGCAGCGAGGACGCAACGGC
AGCACCACTGAACTGCAGGAATCGGCGACGGGCGAGCATAGGGGTTCTCCTGGTGACCGC
TCGATTATTGGCGCCTCCCCTGCAGCCGACCAGCGCGAAAAATCAAGGCAAGCCATAAGT
GGAATTCATGCCTGTCGCGATCAACTCATTGAGATTTACGAAATTCCTCATTGAACGAGT
ACGATCAGCCATCATCCTGGCTCACGGCTTTTCGATGTTGCACCCTACCCTGCCGCTGAA
CGCGCTGCGCGCTTTTGAAGCCGCCGCCCGCCACCAGAACTTCACCCGTGCCGCGCTCGA
GCTGTGTGTCAGCCAGGCCGCGCTGAGCCATCAGATCCGTGGGCTGGAGGACCGGCTTGG
CATCCGCCTGTTCCATCGCCTGCCACGCGGCGTGGCGCTCACCGATGAAGGGGCAGCGCT
GTACCCGGTGCTCAACGAAGCGTTCGAGCGCATTTCCGCCAGCATCGCGCGCTATACCGG
TGGCCCGGCACGCGAGGTGCTGACGCTGGGCGTGGTCGGTACCTTCGCCACCGGCTGGCT
GCTGCCACGGCTGGCGGCGTTCGAAGCCGCGCACCCGGACATCGAGCTGCGCCTGCAGAC
CCACAACAACCGTATCGACCTGGCCGGCGAAGGGCTGGACCTGGCGATCCGCTTCGGCGA
TGGCGACTGGCAGGGCCAGGCCTGCACGGCAATCCTCGATGCGCCCTTCGCACCGCTGTG
CGCCCCCGCATTGGCGCGGCGGCTGAAGCAACCGCGCGACCTCGCCACACTGCCGTTGTT
GCGTTCCTACCGCAGCGACGAATGGCCGCGCTGGTTGCAGGCGGCCGGGGTGAGCGGCGT
GGAAGCCCGCGGGCCGGTGTTCGATTCCTCACTGACGGTGGCGATGGCCGCCGCCGGGGG
CGCCGGCGTGGCCTTGCTGCCCTTGTGCATGTTCGAGCAGGAACTGGCCGAAGGCCGCCT
GCTGCAGCCCTTCGGCACCACCTTGGAGCTGGGCCGCTACTGGCTGACGCGGCTGCGCTC
GCGCGCCGAGCGCGAACCAGCCAAGCGCTTCCGCGAATGGCTGCAGGCGCAGGGCACGTA
ACAAAAAAGGGGACGGAGGGGATTAAGTCGTTTGTGGCACAAACGACTTAATCCCCTCCG
TCCCCTTTTTTTTTGCGTGATCAGGACTCCAGCAGCTCCATCCACGCCGCTTCGGCTTTC
TCCAGCTGCGCGGCGGTGGTTTCGCGGTCACGTCCGATCACCGCCATGCGGGTGGCATCG
GCATAGTTGGCCGGGTCGGCCAGCTGGCGGTCGAGCTCGGCCAGCGCGCCCTCCAGTTCG
GCCACCTTGGCCTCGGCAGCCGCCAGCTTGTGTGGGTTCACCGGCTTCTTCTGCACCACC
TGCGCCACCGGTGCGGTCTTGACCACCACCGGCTCTTCCACCTGCTCCATGCGCGCCTTG
GTGCCCTGCGCCTGCGGGCGGGTGCGCAGCCACGCGGCGTACGCGTCCAGGTCGCCATCG
AACGGTTCGACCACACCATCGGCCACGCGCCAATAGGTATCGCAGACCAGGCCGATGAGG
TGGCGGTCATGCGAGACCATCACGATCGCGCCTTCGAAGGTGGCCAGCGCTTCGGCCAGT
GCTTCGCGCATTTCCAGGTCAAGGTGGTTGGTCGGTTCGTCCAGCAGCAGCACGTTCGGC
TGCTGCCAGGCGATCAGCGCCAGCGCCAGGCGCGCGCGCTCGCCACCGGAGAAGCCATCA
ACCGGCTCGAATGCACGATCGCCCGGGAAGTTCCACTTGCCGAGAAAATCGCGGAAGGAC
TGGTTCGGTGCGTCCGGGGCGATCTCGCGGAAGTGCTCCATCGGCGATTGGCCTTCGTGC
AGCGATTCCACGGTGTGCTGGGCGAAGTAGCCGATCTTCAGGTCCGGGTGCGCCATGCGC
TCGCCGACGATCGGTGCAAGTTCGCCCACCAGGGTCTTCACCAGGGTGGTCTTGCCCGCA
CCGTTCGGGCCGAGCAGGCCGATGCGCTGTCCCGCTTCCAGGCCGAAGCCGACGTTGTGC
AGGATCACCGCGTCCTTGCCGTAACCGGCCTCGACGTGGTTCAGGCGGATCAGCGAGAAC
GGCAGCTTGGCCGGCGGCGCGAACTCGATGCGGAACTCACGCTCGGCGCGCACCGCTTCG
GTGCCGGCCAGCTTGGCCAGGCGCTTCATGCGGCTCTGCGCCTGCGCGGCCTTGCTGGCC
TGCGCCTTGAAGCGGTCGATGAAGCTCTGCAGGTGGGCGCGCTCGGCCTGTTCCTTTTCA
TGCGCGATCTGCTGCTGGCGCAGCTGTTCGGCCCGCTGGCGCTCGAAATCGGTGTAGCCG
CCCGGGTAGAGCTTGGCGCCGCCGCCATGCAGGTGCAGGGTGTGGGTGGCCACGTTGTCG
AGGAACTCGCGGTCATGCGAGATCAGCAGCAGGGTGCCCGGGTACTTCAGCAGCCACTGT
TCCAGCCAGTACACCGCGTCCAGATCCAGGTGGTTGGTCGGCTCGTCCAGCAGCAGCAGG
TCGCTGGGCATCATCAGCGCGCGCGCCAGGTTCAGGCGCACGCGCCAACCACCGGAGAAC
GAAGACACCGCGCGGTGGTGGGTCTCTGCGGGGAAACCGAGGCCGTGCAGCAGCTTGCCG
GCGCGCGCCTCGGCGTCGTAGGCGTTGAGCTCGGCCATCTTCGTGTGCGCCTCGGCCACC
GCTTCCCAGTCTTCGCGGGCGGTCGCGTCGGCCTCGGCGGCCAGCACCGCGGCCACCTCG
AGGTCGCCGCCGAGCACGAAGCTCAGCGCCGGGTCGGGCAGCGACGGGGTTTCCTGGGCC
ACGCTGGCGATGCGCACCTTGCCGGGCAGGTCGACGTCACCCTTGTCGGCCTCCAGCTCG
CCCTTCACCGCCGCGAACAGGCTGGACTTGCCAGCACCGTTGCGGCCGACCACACCTACC
CGGTAACCGGCGTGCAGGGTCAGGTCGACATTGGACAACAGCAGCCGCTCGCCGCGGCGC
AAGGCGAAATTACGAAGGGAGATCATCGGGGGAGGGGTCCATATAACCGGATGGAATGTG
CTGGTGAGCACTGTTCCTGCGACGCAATTCTAGCGTTAACGAATACTTGACGCGTCCCGG
GATGCGCAGTGGCCGACGTTCCTCTCTCCCACGTCCCCGCCGCGCGCGTCCCGGGGTCCC
TTCCTGCCAGCGCTGATCCGGGCTAAATGGTTGCTGCTGCAACGTTTTTTCTGACGCCTG
GCATTTGACAGGCACTGAATATCCCGTTAATTGCTGTATTGCGCACCGCAACAACCGCCG
TCCGCCTCACGCTCGTGATGTCGATTCCGGTGCCGCCCCCGCCAACCGGAGCCCATCCCG
ATGACCCGCAAGACCCGCCTGATCGCCGCCGCCGTCGCTGTCGCACTCGGTGGCTCTCCG
TTCGTCGCCGCTGCACAGCAGGCCGGCACCGCCGCCAACACCCTGGACACGGTGATCGTC
ACCGGCACCCGCGTGGCCGACCGCACGGTCGCCGAATCGCAGTCGCCGATCGACATCATC
ACCCCCGAAGTGCTGCAGTCCACCGGTACCAGTGAACTGGCCACTGCACTGTCGCGCGCC
CTGCCCTCGCTGAACTTCCCGCGCCCGGCGCTGACCGACGGCACCAGCGGCGTGCGCCCG
GCGCAGCTGCGCGGCCTGTCGCCGGACCAGGTGCTGGTGCTGGTCAACGGCAAGCGCCGC
CACACCTCGGCGCTGATCAACGTCAACGGCAGCATCGGCCGTGGCTCGTCGGCGGTGGAC
ATCAACGCGATCCCGATCGCCGCGATCGAGCGCGTGGAAGTGCTGCGCGACGGTGCCTCG
GCGCAGTACGGCTCGGACGCCATCGCCGGCGTCATCAACATCGTGCTCAAGGGCAGCGGC
AGTGGCGGCAGCCTGGCAGTGGACTACGGCCAGTACTCGGCCGGCGACGGCAACAAGTAC
CAGCTGTCCGGCGACACCGGCGTCGAGTTCGGCAACGGCCGCGGCCGCGTGCACGTGGCC
GGCCAGATCAGCCAGCAGGACGAGAGCAACCGCGCCGGCCCGTACCGCGGCACCACGCCG
AACACCGGCAACTTCCCCAGCATCGGCCAGAAGACCTTCATCGTCGGCGACCCGCGCGTG
GATGCCACCGCGGCCTCGGCCAACGCCAGCTTCGACTTCAGCGACCACGTGACCGGCTAC
GCCAGCGCGCTGCTCAGCAACCGCGACATCACCTCGTTCGCGTTCTACCGTTCGCGCAAC
CACAGCGGGCAGAGCGCGCTGCTGGCGCAGACCTACCCGGACGGCTACGTGCCGGAGATC
AACCAGTATTCCAAGGACCGCTCGCTGGTGGCCGGGGTCAAGGGCAACACCGACAACGGC
TGGACCTGGGACCTGAGCCTGAACCACGGCGAGAACACCCTGGACTTCCACACCCGCAAC
AGCATCAACTACAGCCTGGGTGCGACCAGCCCGCGCTCGTTCTACGACGGCACGCTGAAG
TACCAGCAGGACATCTTCAATGCCGATCTGACCAAGTCGCTGGACTGGGGCCTGGCCTAC
CCGGTCACGCTGTCCTTCGGCGGTGAGTACCGCAAGGAGAAGTGGGACCAGAACCCGGGC
GAACTGAACTCGTACACCGGCAGCGGCGCGCAGGGCTTCGCGGGCTTCACCCCGACCAAT
GAAGTGCATGCCGACCGCCACAACTACGCGGTCTACGCCGGCCTGGAAGCGGACCTGACC
GACAAGTTCTCGGCCGGCATCACCGGCCGCTACGAGGACTACTCGGACTTCGGCGACCGC
TTCTCGGGCAAGCTGTCGGCGCGCTACGCGTTCACCGACAAGGTGGCGCTGCGGGCCACC
GCCTCCAGTGGTTTCCGCGCGCCCTCGCTGGCGCAGCAGGGCTACCAGGCGGTGACCAGC
CAGTTCCTCAATGGCGTATTCGTCGAGCGCGGCACCTTCCCGACCACCAGCCAGGCCGCG
CAGGCGCTGGGCGCCTCGCCGCTGAAGGCCGAGACCTCCACCTCCTACAGCCTGGGCCTG
GTGCTGCAGCCGGTCGACCGCCTGTACATCACCGTCGATGCCTACCAGATCGACATCGAT
GACCGCATCGCGCTGTCGTCGAGCATCACCACCAATGCCGCGACCAGCGCGCTGCTGGGC
ACCCTGGGCCTGCCGCAGGTGACCGCGTTCTCCTACTTCACCAACGGCCTGGATACGCGC
ACCCGCGGTGTCGACTTCGTCTCCAGCTACACGGTACCGTTCAGCGCCAGCAGCCTGGAG
CTGACCGCGGCATACAGCTACAACGACACCGAAGTGCGCCGCGTTGGCGGCACCCCGCCG
GTGTTCGGCACGCTGGGCCTGACCCAGTCGCTGATCGGCCGTGATGAGATCGGTCGCATC
GAGGACAGCTACCCGCGCGACAAGGCGATCCTGAGCGGCACCTGGCGTTCGGACCACTGG
GAGCTGGGCCTGGCCGCCACCCGCTACGGCAAATTCACCGTGCGCAACTCGGCCACCGCG
CTGCGTGACCAGACCTACGGCGACGCCTGGGTGGTGGATGCCTCGGCCAGCTACAAGCCC
AGCAGCAACTGGACCCTGACCGTGGGTGCCGACAACCTGCTGGACAAGTACCCGGACCGC
ACCGAAGACCTGCAGAACTCCACCTTCGGCATGCTGCCGTACAGCAACTACTCGCCGTTC
GGCTTCAACGGCGCGTATGTGTACGGGCGGATCAAGTACACCTGGTAAGGGGTACTGCCG
GCCGCTGGCCGGCATACCCTCGCCACATCTCTCACACCCGCCGGAATGATCCGGCGGGTG
TTTGTTTTGTGCTGCGAGCAAGATCAGCCGCGCGGCTGGCAATTGGGCGTGCGATGACCT
TCTGCGATCACACGGACAGACTCGAGACAGTTGTCCAGACTGTCAAAATTCACGCTCACT
TGAAGACCAGGCAGCGACCAGCTCGCGCTGCCAAATGTTCCTTCATCACGCCAACGACTG
GCTCGTTGACCCATGCGCTCTTCGAGAATGGACGGCGGATCATCGAATTGAAGACCGAAT
GGCAGCGGCCCAGCCCAAGCTCTTGAGTTTTCCAGTCGATCGCGGACGAAACTGATACCG
GCGCATACCGGATGGCTACCGGGCAGGCCCCGCCCACTGCCAAAGTAAAGGATGAAGCCA
TGCTCGTCGGCTCTATCAACAACCTCGCTACTCGCCTCTGCCATCAGGCTCGCAAGACCA
AGGTCCCGGAACACAGCCTGAAAATCAGTGCCGTCGGTCGATTTGCCAAGGACAGCAAGC
ACCTGCTCTGCTGACGGGTAGTCGTGCGTTGCCGATGCGCGAGACAATGGACGCATGGGA
ATTCCCAAGCTGATATCAAAGATCCCACACGCTCCTGCCTGCTTGATGCATTCAGCCTGA
TAGGTCAGACGAATGCGGTGGTCAGGCAACCACCACGCGTCACGCCTGCCGGCGTGCAAC
CTATCCGCAAAGCCCGCTGTGGCGAGTCTTTCGCGAGCCGTCGTCCTGTCGTCCTCCCAT
TGCAGGCCAAACGGCAGACCACCTTCGTACCTGCGCATGACATCCGGAATGCCTGCTGTC
ACCGCAACGTTGGTGAAGATCAGCTCACCGCTCTTGCCGTGCGAAGCAACGGATCGCCCG
TTCCAGTAGTTGCGCTCGCTGAAGGAGAACAGCATGCCCTGCCCGCTCACACGCAGAATC
GCCTCGTAAGGGCTTTTTGCAGGACGGGCCAGCTCTGGCCTTCGCCTGACGCCAAGCGAT
TGCAGCACCGCTGTGACGGCTGGGTCAGTGGCGCTTCTGCCAAACAGCGCTGTTACTGCC
TGGATGTGCACCATATTTGTTGGAAGAATCATGGAAGGCCCACTGTCCGTTCGAGCGGGA
TGCGCATACGCCGCGATTACGCTTGGCGATGAGTACGGTCCACCGGAATGCCAACGGACA
CGCAGCGAATCGAATCTCCGGGACCGGAAAAATCCACCGTAAGCTCCAGACCGCCGACCC
ACCAAATATCCACTTCTCCAGAAAAGCCCATTTCGACAGCGTTCCCTGCACCCAGAACGG
CAAGTCGCTCCCTGACATGTGGACGCAGCATTGAAAAGCTCAATCCGTGTGGCAAAGATC
CAGCGTAGGTTCGCTTGTTTTTCCTGACTCCCCAGAAGATCGCGTCGGCCAGCACCCATG
GGCCATCGTCCAGATCGTGATACGCAATGTCCTTCAGCAGTCCGATGTCCTTGAATTCCA
ACTGCAGCGAACCCTCGCTGTCGGTCCACATTCGCCTTCCTGCCAAGTTGAACGGATAGC
GACGGAAGTCGACCTCGCCGATTTCCAGTTCAAGGAGCAACCGGGACAGGGAAGCAGAAC
TCGTGTCCTGACCTACCGCCTGAATCACTAATTCAATGTCGGGAAGCTTCATATGGTTGT
TCACCCATGCGGTCTAAAGAAAGCAGGCCCCCGACTGGTTGGCAGGCAGAAGGGGCAATG
AGCACATGGTGACGCGTGCGGGGCTCGGGAAAACTTCGGCCAGACCGCAGGCGTCCTACC
CAGAACGCGCGCCACCGGAATGACTTCCCACCCTCGTATGCCAGTGGATCGACTGAAAAA
CCTTGGCGCACAGGGCAAAGGGCGCTGCGATGGCACCGCCGCGTATCGAACCCATCCTCC
TTCCCGTGCCCGTCTCGGGTGGCGTCGGTCTGGTTCCGGTTCACGGTCCAGAGCAACTGG
CCATCCCAAACAGGTCCGATCCCGACAGCGCCACCCTCGATCGCAGCGCACACGCCAGGT
CGGACGCTGACCACTGATGGCTCCGCCCACGCAACGATCCGATACGCTGGCCAGGTTTGC
CGTATGTGACCGCATCGGTGAAAATCGGGACATCCCCCCGATTTCCTGCGAGTGCCGATG
CACCATGACACCGACCTGATCAACATCGTTGCCGTTGGCCTGGGGCTCGCCTTCATCTTC
GGCGCGCTGGCCAACAAGCTCCGCTTGTCTCCCCTGGTCGGTTACCTGGTTGCTGGCATC
TGCGTAGGCCCGTTCACTCCCGGCTTCGTCGCCGACCAGGCGCTGGCCAACCAGCTGGCC
GAACTGGGCGTGATGCTGCTGATGTTCGGCGTCGGCCTGCACTTCTCGCTGAAGGACCTG
ATGGCGGTCAAGGCGATCGCCATCCCCGGCGCCATCGGCCAGATCGCGGTGGCCACCCTG
CTCGGCTGGGGCGTGGCCTCGCTGATGGGCTGGCCGGCCATCCATGGCGTCATCTTCGGT
TTCTCGCTGGCCACCGCCAGTACCGTGGTGCTGCTGCGGGCGATGGAGGAACGCCGCCTG
CTGGAAACGATGCGCGGCAAGATCGCGGTCGGCTGGCTGATCGTGGAAGACCTGGCCTGT
GTGCTGGCGCTGGTGATGATGCCGGTGATGGCCGGTGTGTTCGGTCCTGACGCGGCCAAG
GAATCGCACTCGCTCGGCAGCGTGCTGGCCGACATCGGCTGGACCTTCGTGCAGCTGGGC
CTGTTCGTGGCGGTGATGCTGGTGGTCGGTCGGCGGGTCATCCCGTGGATCCTCGAGCGC
ATCGCCGGTACCGGTTCGCGTGAGCTGTTCACCCTGTCGGTGCTGGCGATCGCGCTGGGC
GTGGCGTTCGGCTCGGCGATGCTGTTCGGCGTCTCGTTCGCGCTGGGCGCGTTCTTCGCC
GGCATGCTGCTCAACGAATCGGAGCTGAGCCACAAGGCCGCGCATGATTCGTTGCCGCTG
CGCGATGCGTTCGCGGTGCTGTTCTTTGTGTCGGTCGGCATGCTGTTCGACCCCAACATC
CTCGTCCAGCATCCGTGGCAGGTGCTGGCCACCGTCGCCATCATCATGTTCGGCAAGTCG
GCGGCGGCATTCTTCATCGTGCGTGCGTTCGGCCACCCGACCAGCACCGCGCTGACCATC
TCGGCCAGCCTGGCGCAGATCGGCGAGTTCGCCTTCATCATCGCCGGCCTCGGCGTGGCG
CTGCAGATCCTGCCGAAGGAAGGCCAGTCGCTGGTGCTGGCCGGCGCGCTGGTGTCGATC
ATGCTCAACCCGCTGGTGTTCGGCCTGCTGGACCGTTGGCAGGCCAAGCAGGAGCAGTCT
CCGCAGGTACCCGAGCCGCCCGAAGCGATCGGCCCGTCGCGCGACCTGCATGACCACGCC
ATCGTGATCGGTTACGGCCGCGTCGGCAGCGAACTGGCGCAGGTGCTGCGCGACCGTGGC
GTGCCGGTGCTGGTGATCGATGACAACAAGGAACACGTCGAGCAGGCACATGCCAAGGGC
CTGGCGGCGATCCGCGGCAGTGCCGCCGCCGACCGGGTGCTGGCCGAGGCCCATCCGGAG
CGCGCCAAGATCGCGGTGCTGGCGATTCCGCAGCCGCTGGAAGCCGGTGAGGCGCTGGCC
AAGCTGCGGGCGATCAATCCGGACCTGACCCTGCTGGCGCGCGCGCACAGCGATGCCGAG
GTGAAGCATCTGCTGGAGCACGGCGCCGATGGCACGGTGATGGCCGAGCGCGAGCTGGCG
TATTCGCTGGCGGAGATGATCATGTCCACGCCGCCGTACCGGAATCTGGGGCAGCACAGC
ATTCCGGTGGTGTGAGGGGTGTGCGTGCGGCAGGGCTTGCAGCCCTGCACCTGCCGAAAC
AACGGCAACGGCAAAAGCGGGCATAGCGTGGGATGGCGGGGTGGGGGGGGGGGGGGGGGT
CGCCCCCCCGCCCGCCCCCCCCCCCCCCCCCCCCCCCCCCCCCCCTTCGACAGTTCCCTG
CTGCTGTTGGTGGATGTCGACCTTGGTCGACACGGCGGCGCGCGGGGTCAGATCCGTTTT
CCAAAGGAAAACG
>contig00020 len=60025 cov=33.9 corr=0 origname=NODE_20_length_60025_cov_33.935674_pilon sw=shovill-spades/1.0.4 date=20230425
GCCGGCCGCTGGCCGGCAACGGCAGGGTTTGGCAATGCGTGCAGCGTTGGCGGCCAGCGG
CCGGCACTACCGTGATGTCAGGTACAGCGTTGCCGGCCAGCGGCCGGCACTACCGTGATG
CCAGGCGCTGTTTCACTTCCGCCGCCACCCGCGCGGTTTCGCGCAGCGGCTCGATGCGGT
CGTACTGCCAGTCCAGCCAGTGCGCCTGCAACCGCCCGCGTTCGCGCAGCTGCTGCTGGA
AGCGCGCCAGGCGGCCCTGCGCTGTGTCGGCCAGCGCCACCATCACCGGCATGCGCGTGG
CGCACGCCTCCGAGAGCAGGTTCACCGAATCGGGCGAGACCACCACGCGGTTGGCCCAGC
CGAGCAGGCCGCCATAGGGATTGGTACCGTCGCCACCATCGCCCCAGATCACGTGCGGCA
GGTCGGCGAACTTCGCGCGCAGGATCTCCGCCAACGCCGGCGGCGTGCGTCGCGAGGTGG
TGGCCAGCAGGCTGCCGCCTTCGCTGCGGATCTGGTCGGCCAGCGCCTGGAATACACCGA
CCATCGCCGTCTCATCCCACGGCGCCAGTGGCGTCGGCCCGCCCACCAGCAGCGCAGTGC
GCGGGCCGGGCAGGGTGCTGAAGCCGGCGAACGCGGCGCGGCCCCAGGCCAGCCAGTCAT
CGTCCACCGGGTTGAGGCTGCCGAGCAGGGTCAGCACGTTGCTGCCGCGCAGGGCGTCGT
GTTCGGGCACCACCACCACGTCCCAGTGGCGCGCGCCGATGCGCGGGTCGAGGATCTGCA
CCACCTGGGTGCCGCGTGCGCGCAGCACGCGCAGGGCGCCAGCGGCCTGGCGGCCACAGC
CGATCGCCAACGCCGGGGCGTCGGCAGCCAGCGTCGCGAAGGCCTCGCCGTAGCCGTTCA
CATCGCCGGGCAGGCGCCGCGGCGCCAGCCAGCGCCAGGGCGCGCGCGGTTGCAGCAGCA
GCGGTCGGTGGGTGCCCTGGCGCAATGCCGAGGCCAGCGCGACCGCCTGGCGGACATTGC
CCGCGCGGCCGTCAGTGACCGTCCAGGGCGCGCTCGATCGTTTCACCATTGGCATTAATT
CGTTTCAGTCCTGCTGGGTGTTGCAACAGTCGCGACACTCTACACTGCGGCTCGTCGATT
CGCCCCGCGCCGCCCGCGGGCACTGACTTCCTTTCGCCGCCCTGGAGATCCACCGATGTC
CCACGCGCTCGACGCTGCTGCCCTCGATCAGCTGTTCCGCACGGCCCGCACCCAGAACGC
CTTCCTCGACAAGCCGGTCCCCGAGAGCCTGCTGAAGGAACTGTACGACCTGGTGAAGTG
GGGCCCGACCGCGGCCAACACCACGCCGGCCCGCTTTGTCTTCGTCACCTCGAAGGAGGC
CAAGGACAAGCTGGCCCCGGCGCTGTCCGAAGGCAACCTGGCCAAGACCATGGCTGCGCC
GGTCACCGTCATCATCGGTTTCGACCTGGACTTCCACGAGAAGCTGCCGTACCTGTTCCC
GCACACCGATGCCAAGGCCTGGTTCGACGGCCCGCAGGAAGGCCGCCACGAAGCCGCCAT
CCGCAACGGCAGCCTGCAGGGCGCCTACCTGATCCTGGCCGCGCGCGCGCTGGGCCTGGA
TGCCGGCCCGATGTCCGGCTTCGACCCGGCCAAGGTCGACGAAGCCTTCTTCGCCGGCAC
CTCCATCAAGTCGAATTTCCTGGTCAACCTGGGTTACGGTGATCCGGCGGGCCTGTTCCC
GCGCCTGCCGCGCCTGTCGTTCGACGAAGCGGCGCGCATCGCGTAAGTCGCTGTATCGGT
TTCGGGCCTGCCGTCGCGCGGCGGGCTCTTGCTGCACCGTGTACCCACCCTACGATCCGG
AGAGTTCCTCAGATGAGCGCCACCCGTAAACTGCTGCTGCCGCTGGCCCTGACCCTGGCC
ATCGCCGCCTGCTCCAAGCCGGCCGACACCGCTGCCCCGGCGGCCGATGCCGCCGCCCCG
GCCACCACCGAGCAGGCCGCCACCCCGGCGGCTGATGCCGCTGCTGCCGCGCCGGCCGCC
GAAGCGATCAAGATCGCCTCGGGCACCTACAAGCTGGACCCGAGCCACACCGACGTGCTG
GCGCAGTGGAGCCACTTCGGTTTCTCCAACCCGAGCGCGCACTTCGGCAACGTCGAAGGC
ACCCTGGTGTACAACGCCGAAGACGTGACCAAGTCCACCGTGGAAGTGAAGCTGCCGCTG
AGCGGCCTGAACAGCTTCACCGCCAAGTTCGACGAGCACCTGAAGAGCGCCGACTTCTTC
GACGCCGCCAAGTTCGCCGATGCCACCTTCAAGAGCACCAAGGTGGAAGCGACCGGCACC
AACAAGCTGACCGTCACCGGCGACCTGACCATCAAGGGCATCACCAAGCCGGTCACCCTG
GACGTCACCGTCAACGGCGGCGGCGAGCACCCGATGGCCAAGGTTCCGGCCGCCGGCTTC
GATGCCACCACCACCCTGAAGCGCAGCGATTTCGGCGTCGGCGCCTACGCTCCGAACGTC
AGCGATGAAGTGAAGATCCGCATCACCACCGAAGCCACCGGCGAAAAGCCGGCCGCTTGA
TGCACCCCGCTCACTCGTCGTGAGAAGGCAGAAGGCCCGCTGAAAAGCGGGCCTTCTTTT
TGGGTGCGGGGGAACGCGCGTTGGTAGACACACTGGCACTCCGCAGGCCAACCAAGGTTG
GCCACTACCGGTTCATGCGGGCCGGAGAGTGTTTTGGTAGATGCCAACCTTGGTTGGCAC
ATGGGCACTCCGCAGGCCAACCAAGGTTGGCATCTACCGGGTACGCGCGCTCAGCGCAAC
GCGCCCAGCCACGCCCCACACGCTTCGCTCGGGCTCTGCTTGGCCTTCACCGCCAGCCCG
CTCACGCGCACGAAGGTCTGCGCGGCCTGCGCCACCACCTGGCGTGCGATCAGCGCCGCC
TGCTTGGTCGCGGCCTGCTGCTTGCGCAGCTGCACGATGTTGATCGAAGGCCGGCCCACC
GGCGCGTACTTCTGGTCGCGGCGCAGCACGTCGGCCACCTGGGCCACTTCGAATTCGGCC
TGCAGGTAGCGGTGCTGTGCCGCCACCAGCTCGCGCAGCGGCGCGCGCAGTGCAGCGGTG
TCGGCGAAGGCGGCCAGGGCCGCATCGCAGGCGGCGTCATCGGCGAAGCGGGTACGCAGC
GCGTCCACGCTGGCCAGGGTCAGTTTGGCCATGTGGGCCTCGTTGCTGCAGGAAAGGAGC
GCGATTGTCGCATTGCCTGGCGGCTGATGCGTTGAACCGGGTGTCGGAATCCGTGTAGAG
CCGAGCCCACGCTCGGCTCATCGCGCGCAGCGCGAGGGTTTTCCGATGGCGGAGCGGAGA
GCAGCCGAGCGTGGGCTCGGCTCTACACAGTCAAGGGCGTGCGGACCAACGGTCCGCACC
CACCAGGCAGGTTCTGGTGCATGGGGTCAGATCCCTTTTCCACAGGAAAAGGGATCTGAC
CCCGAGCCGGTCAATCGCCGTCGGTTTCGTCCGGGTGAGCCTTCCAGTAGCCGGTCGAGC
GGATCCAGTCGCGCGGCACGCCCAGGTGGCCTTCGATGAACTTGCGCATCATCCGCGCGC
GGCGCGATTCGGTGGCGATCCAATAGAAGACATCGCCGTCCGGTGCCTCGAAGTCGGTCA
GCATGTCTTCCAGCAGCGTGCTGCTGGCCGCCGGGAAGCCGTTGCGCTCCAGCCAGTGGA
TGCGCACGTTCTCGTACTGCGGCAGGTCCTGGCGTTCGGCCTCGTCGCGCACTTCGATGA
AGGCCTGCACCTCGGCACCGTCCGGCAGCACGTCCAGCCAGCGGGCGATGGCCGGCAGCG
CGGTTTCATCGCCGATCAGCACGTAGGCGTCGTAGCTGTCGGCCACCACGAACGAGCCAC
GTGGGCCGCCGATCACCAGCGTGTCGCCCGGCTGCGCGCGCTCGGCCCACGGCCCGGCAA
TGCCCTGGTCGTGCAGCACGAAGTCGATGGCCAGCTCGCCGGTTTCGTGGTCCCACCAGC
GCGGGGTGTAGTCGCGCGACGGCGAGGGCGCCTTGCCGTCCGGGTAGCTGCGGCCTTCGG
CGGTCAGCACCGGCAGCACCATCTCGCCGCTGGCGTTGGGGAAGAACAGCTTGATGTGGT
CGTCGGCACCGGGCGAATCGAAGCCGGCCAGATCGTCGCCACCCAGCACCACGCGGCGCA
TGTGCGGGGTGACCTCTTCGGTGCGCAGCACGGTCAGTTCACGGAAGCGCACATCCAGGC
GCAGGCGCGTGTTGTTGTGTTCGGTCATGGGGATACCTGTAAAGGTGTCGCGCGGGGGCG
CGCGGCATGGGGGAGGACCTGGCTGGATTCAGTCTGGCTGGGTCGTTGAAAACGGTGGGC
TCTCGCTACCGGCGGTACCGTTGAGCAGGGCCGAGGCCCGCGTCAGCAGCGCCGCCACTT
CTTCCGCCTCGCCCTCGGCCCAGCGGCCGTGGTGATGCACCAGCGCCCGCTTGAACTCGC
GCAGGGCAGTGGCCAGCGGCGGCGGCAGCGAGGCCTTGGTGATCTCGCGGGCACGGTCGA
AGGCACGCCGCTGCGCCAGCCGCACCTGGGTGCGCTGCACCTTCAGCTCGAACTCGCCGG
CAGCGGTGATGCGGAAGATCCGCTTGCCATCCACTTCCTCGGCCTCGATCCAGCCGGCCT
GCTCGAAGCTGGCCAGCAGCGGGTACATGGTGCCGGCGCTGGGCGTGTAAGCCTGCATGA
ACTGGTTGCTGATCAGCTGCATCAGTTCGTAGCCATGGCGCGGCTGCTCGCCGATCAGGG
CCAGCACCAGCAGGCGCAGGTCACCGCGGCTCAGCACGCGTGGCTGGCCGTTGCGGCGGG
GCACCGCCGGATCGGTGGAACGGGCTCTGGGAGAAGGGGGGCGGCTCATTTCGATATATC
GGTAAACGAGTGTGCAAACGATATATCGATATATCGAAGCCGGCAATCATCGATCCGGCC
ACAAGCAGGTCCGTTTTGGGCCACGGGCGGCCGCGTGCACAGCAAAAGGGGCGCCCCTTG
CAGGGCGCCCCGGCGAACCGTGGAAGGGAGCAGGGCCGCCAGGCCCCTCACTCGCGGCCC
ACGTTGGACCCGCAGCCGGTACCGATCCAGAGGCAGGTGCGACATGTTGTCGCCGGTTCA
GTACCGTTGCCCGAACCGCCCCTACAGCGGTGCCGGAGTTGCCCTACAACCGTCATCGGC
AGCGGTAACACTGCGTCCTGCACATGGGCGCAGCGGCCCGCAAGCGACAGCCCGCGCAGC
CGCCAAGGCCCGCCGCAGGGCCGTCAGCGGGCGCGGCAAGCCCCTTGCGGACACTGGCCG
GTTGCATCCATACGCCTGCGTAGCCAAGTGACGAAAGCCCTTGGTGCGCTACACTTTGCG
GTCTAGAAATCTATACAACAGTCGCGCGCGTGCGTGCGGTTATGGGAGCGCTAATGAACT
GGTTGAACGAGGTGCTGAACAACGACCCGAATCCTGTGGAGACCCAGGAGTGGATCGAGT
CGTTGAAGGCCGTTATTGATGTCGAGGGCTCCGAGCGCGCGCATCAGCTGCTGGAAGGCA
TGGTGGAACTGACCCGTCGTTCGGGCGCCTACCTGCCGTTCTCTCCCACCACCGAATACG
TCAACACCATCGAACCGCAGTTCGAGGCCAAGAGCCCGGGCAACGCCGAGCTGGAATGGC
GCATCCGTTCGATCATCCGCTGGAACGCGATGGCCACCGTGGTCCGCGCCAACCGCAAGC
CGGGTGACCTGGGCGGCCACATCGCCTCGTTCGCCTCCGGCGCCACCCTGTACGACGTGG
GCTTCAACCACTTCTGGCGCGCCCCGAGCGAGAACCACCCGGGCGACCTGCTGTTCATCC
AGGGCCACAGCGCCCCGGGCATCTACGCGCGTTCCTTCCTGGAAGGCCGCATCAGCGAAG
AGCAGCTGGACAAGTTCCGCATGGAAGTGGACGGCGGTGGCCTGTCCTCGTACCCGCACC
CGTGGCTGATGCCGGACTACTGGCAGACCCCGACCGTGTCGATGGGCCTGGGCCCGCTGG
CCGCCATCTACCAGGCGCAGTTCATGCGCTACCTGGAAAACCGTGGCCTGATCGAGAAGT
CCGACCGCAAGGTGTGGTGCTTCATCGGCGACGGCGAGAGCGACGAGCCGGAAACCCTGG
GTGCCATCGCGCTGGCCGGCCGTGAAGGCCTGGACAACCTGATCTTCGTGGTGAACTGCA
ACCTGCAGCGCCTGGACGGCCCGGTGCGCGGCAACGGCAAGATCATCCAGGAACTGGAAG
GCGTGTTCCGTGGCGGCGGCTGGAACGTGATCAAGCTGCTGTGGGGCGGTTACTGGGATG
CCCTGCTGGCCAAGGACACCAACGGCGTCCTGAAGAAGCTGATGATGGAAACCGTCGACG
GCGAATACCAGAACTGCAAGGCCTTCGGCGGCGCCTATACCCGCGAGCATTTCTTCGGCA
AGTACCCGGAAACCGCCGCGATGGTCGCCGGCCTGAGCGACGACGACATCTGGCGCCTGA
ACCGTGGTGGCCACGACCCGCACAAGGTGTACGCCGCCTACCACCAGGCCGTGAACACCA
AGGGCATGCCGACCGTCATCCTGGCCAAGACCGTGAAGGGTTACGGCATGGGCAGCGCCG
GTGAGGCACTGAACCCGACCCACCAGACCAAGAAGCTGGACGACGAAGCGGTGCGCCACT
TCCGCGACCGCTTCAACATTCCGGTGACCGACGCGCAGCTGGCCGACGGCCAGGTGCCGT
TCTACCACCCGGGCCCGGATTCGCCGGAAGTGCAGTACCTGCAGGAACGCCGTGCCGCGC
TGGGCGGTTACCTGCCGCAGCGCCGCCGCAAGGCCGACAAGACCTTCGTGGCGCCGAAGC
TGGAAGCCTACGAGCGCCTGCTGAAGAGCAGCGGCGAGCGCAGCTACTCCACCACCATGG
CCTTCGTGCAGAGCCTGAACATCACCCTGCGTGACAAGGAACTGGGCCCGCACATCGTGC
CGATCGTGGCCGACGAAGCCCGTACCTTCGGCATGGAAGGCCTGTTCCGCCAGATCGGCA
TCTACGCGCCGTTCGGCCAGAAGTACAAGCCGGTCGATGCCGACCAGCTGATGTTCTATC
GCGAAGACCAGAGCGGCCAGGTGCTGCAGCAGGGCATCAGCGAGCCGGGCGCGATCAGCT
CGTGGATGGCCGCCGGTACCAGCTACTCGGTCAGCAACGTGCCGATGCTGCCGTTCTACA
TCTACTACTCGATGTTCGGCTTCCAGCGCGTGGGCGACATCGCCTGGCAGGCCGCCGACA
TGCGTACCCGCGGCTTCCTGCTGGGTGGCACCGCCGGCCGCACCACGCTGAACGGTGAAG
GCCTGCAGCACGAAGATGGCTTCAGCCATCTGGTGGCCGGTGGCATCCCGAACGTGCGCA
GCTACGACCCGACCTTCGGCTTCGAAGTGACGGTGATCCTGCAGCACGGCACCAAGCGCA
TGATGGAAGACCAGGTGGACGAGTATTACTACGTCACCCTGATGAACGAGAACTACACCC
ACCCGGAAATGCCGGAAGGCGCGGCCGAAGGCATCGTCAAGGGCATGTACCTGCTGACCG
ACGCCGGCAAGCCGAAGAAGGGCGAGCTGCGCGTGCAGCTGCTGGGCTCGGGCACCATCC
TGCGCGAAGCCATTGCCGCCGCCGAGCTGCTGGACAAGGACTTCGGCGTAACCGCCGACA
TCTGGAGCTGCCCGAGCTTCAACGAACTGCGTCGCGATGGTTTCGACGTGGAACGTGCCA
ACCGCCTGCATCCGGAAGGTGAGCAGCGCAAGGCCTACGTGACCGAGCTGCTGGAAGGCC
GCCAGGGCCCGGCGATTGCCGCCACCGACTACGTGCGTGCGTATGCGGACCAGATCCGCG
CGTTCGTGCCGATGTCGTACACGGTGCTGGGTACGGATGGGTTTGGTCGCTCGGATACGC
GTGCGAACCTGCGCCGGTTCTTTGAGGTGGATCGCTACTACATCGCGCATGCCGCGATTG
CGGCGCTGGCGAAGGAAGGGAAGATGACCGCGAAGGATGTGGCCCGGGCGATCAAGCAGT
ACAAGATTGATCCGGAGAAGGCTAATCCTGTTGGGGTTTGATGTAGTGCCCTTGCCGAGA
TGGCATCTGTGGTGATAAAGAGGGCGGCGAGTAGCCGCCCTTTTTATTTTGCTAACGATG
TGAATGTCATTGAATTGAATACAATGAAAGCGAAAACGGTCTGCTATATGGGGTTTCTGC
GGTGGGCAGTAATGTTGATGCAGGAATGCCACTGGAAGCGACGGATTCTAGCGGGGGGCG
GGATCGGTCTCGAAGTTGAGCGGCGGAGCTCGGGTAATTTCATTAACGCGTTCTTTATCC
TGCGAAGATGGGTTTATTCGAGCAGAGCAGGACGATTGATTTACTGCTGGCGCGCTTGAA
GGAATGTGAGGTGGATCTATCTCCTGACTTTAAGCGGCGCGCAAATCTATGGAACGAAGG
TGGGAAGAATGGACGAAGTGCTAGCGTGCTTGCGCTGACTGCAGGTTTGGGCAGTTGCCA
AACAAGATGAGTGGTGATTTCTGAATGCTCTCAGTTCTAAGGAGGGCTTATCACATCAAA
TTTCCGGAAGTACTAAGGGGAGGATTTCTGGCGTGCCAGTTCCCATAATTGATATTTTTG
CTGGCCCAGGAGGGCTCGGGGAAGGATTCGCGTCCCTGCGGGGCCACAAGAGGCAGCCAT
TCTTCGAGATTGCCCTTTCTATTGAGAAGGATGCTGTCGCACATCGCACGCTGTCGCTCA
GGGCAGTGTTCAGGCGCCTGCGTGGCACCAAGGACGTCAAGCACTACTACAGCTACATAC
GGCGCGAGATCGATGAGGCTGCTTTTCGCAAGATCCCTGCCGTGGCCAGCGCCTTTGAGC
ATGCTGCCACCGAGGCGAGATGCCTAGAACTTGGCAAGTCCGATGAAGTCAGTATCGACA
AGGAAATTCGGGCTGCACTTAAGGGGCAGGAAACCTGGGTGCTGATCGGCGGCCCACCCT
GTCAAGCGTATTCGCTGGCGGGGCGCTCCAGGCGTGCCAACGACAAAGACTTTCACAAGG
ATGAAAAGCACTTCCTCTACAGGGAGTACCTGAGAATCATCCAAGTGCACAAGCCCACCA
TTTTCGTAATGGAGAATGTCAAGGGTTTGCTTTCCTCCAAGCACTCCGGCAATCCGATGT
TCGAGAAGATCATCGCGGATCTTTCAATGCCGACCGAGGGGCTCGAGTACGAAATCCGAT
CCTTCACCAAGAAGGGCGACGAGAGCTCGCTGGAACCTACCGACTACCTTATTCATTCCG
AGCGACATGGTATCCCGCAAAGCAGGCATCGCGTGATTCTGCTCGGAGTGAGGAAGGGGT
TGGATATGCCTCAACATCAGTTGCTGGCACCCGTGGCAAAGCCTGTCACGGTCAAGCAGG
CCATTGACGATCTTCCTCGAATCCGCAGCAAGTTGTCGCGTGGCGATTCGGTGGAGGCGT
GGCGCAAAGCTGTCCAAGCTGCCCCCTCGTGCGTCAAGGGCTGGAAGACAGAGAATGAAT
CTGCCATTATCGAGAAAATGCGTTCCTTTGCTGCTGCGGCAACCAGCACTACCACTGGTG
GCGCCTTTATTTCACGGGACTACAAAAGGCTAAAGAAGCCAACAGAGCTTCAGCAATGGC
TTCACGACCGAAGTTTGGGGGGGGTTTGTCAGCATGAGGCGCGTGGGCACATGGCATCCG
ATCTTGCTCGGTATCTTTTCTCGGCCAGTTTTGCTCACTTATCGGGATACTGCCCGACGC
TGGATGTCTTCCCTCCCAAGCTGCTTCCTGATCACATCAATGCGCATGTCGATCGGGAAT
CCGAAGTGATCCCATTCAAGGACCGGTTCCGCGTGCAGTGCAGGAATGAACCGTCCACCA
CGGTGGTGGCCCACATTGCGAAGGATGGGCACTACTACATCCACTACGATCCCTCGCAAT
GCAGAAGTCTTACGGTCAGGGAAGCAGCACGGCTCCAGACGTTTCCCGACAACTACCTCT
TCGCGGGCAACCGCACGGAGCAGTACACCCAGGTCGGCAATGCGGTGCCTCCGTTGCTTG
CCCACAAGCTAGCCAAGACCGTTCGTAGCCTTTTGAACGAGATGAATAAGAGGAGGCGAA
GGCAGACTGGTTACATCTTAAAGAAGATGCCGGCGGGAAGTATGTAGCGAAACCTGCCGG
AACAGCTTCCGGTACTTATTGAAGCGGGCTAGTCAGTGCTTTGACCGATCACCAAGACAT
CCTCGCCGCTATGCAGCCATTCCTCAACCACCTGTGCAGTCTCCTCGCGCGAGTGCTTCA
AGGCACACTCCCATACGACCGCCATACGCCAGCCGAGCGCATGAATCATCTCCGCATGGC
GCGTGTCGCGAGCGACATTTCCCTGGAATTTCTGCAGCCAGAAATCTTCATTGGTACTGG
GAGTGGTTGTATAGCGGCACCCTTCATGTCGGTGCCAGAAGCACCCATGGACGAATACCA
CTGCTTTGTGCTTCGGGAACACAAGGTCGGGGGAGCCGGGCAGCCCCCGCACATGAAGTC
GATATCGAAAGCCCCTGGCGAAAAGAAGGGAGCGAAGTATCCGCTCCGGCCGGGTGTTCT
TTCCGCGAATGCTCGACATCATGCGGCTGCGCTGCGGAGTGGTTGGAACGCGCATGGTCT
TGAGCATCTTCCGCCTGAATGTCTGCAGGAATGGCAGCTCCGCGCTTCCGCTTGGCAATG
CGAACGGATGAATACGATACCCGAAGCAGCAATTCGGAGCTTACCATGCGCTTGACTAAC
GAGAAGACGCAAGAGGAAGCCGATGGCTCGTGATCGCAGTCATCCACCGAGCGCGGCCTG
CCTTTCGGAATCGATGCGGGACCTTGGGTACTCGCTCGAAACTGCGATTGCCGATCTGAT
CGACAACAGCATTTCCGCTGGCGCGGACACCATCGACATCATTTGCGATGCGTCCGGTAA
TCATCCTGTGATGGTCATCCTCGACAACGGCAAGGGGATGACAGAAGACGAGCTGCTCGG
TGCAATGCGTCATGGGACCGGCAACCCCAGGCAGCATCGGTCGCCGCAGGATCTTGGGCG
CTTCGGCCTTGGCCTGAAGACAGCCTCGTTTTCCCAATGTCGCTCATTGACCGTTGTGAG
CACACGCGATGGAACTTTCTGCGGAGCCGAATGGAATCTGGATCGCATCGATGCTGCCGA
CGACTGGATTCTTTCCATCCTGGACGATGCGGACATCCATGGGTTCCCTTATGTCGAACG
GCTCGGCGCCCGCGGCACGGCCGTTATTTGGCGAGAGCTCGATCGATTGATGGAGGACGA
AGCCGGGCATCGTCGAGACGAGATTGTCAATGAGAAGCTTGAGGCGGTGGGCAGACATCT
GTCACTTGTCTTCCACCGGTTTCTCTCGGGTGAGATCAAGGGACATGCCAGGATTTCTCT
CACCGTCAATGGTCGTCCGATTACGGCATTCGATCCCTTTTGCAGGAAGAATCCTGCCAC
CCAGGTGCTTCCAGAGGAGATCGTCCGCATCGGCGAGGCCGAGGTGCGCCTGCAGCCTTA
CGTGCTTCCGCATCACAGTCGTCTGTCCGCGTCCGAGTACGACTACTACCAGGATCGTAG
TGACTTCATCTCTAATCAGGGGGGCTACGTCTATCGAAACGGCCGCCTAATGGCTTGGGG
CGACTGGTTCAGACTCGTGCCGAAGGGTGAGGCTACCAAGTTGGCCCGGGTACAGATCGA
CTTTCCCAACAGTCTGGACGAAGCCTGGACCATCGACATCAAGAAATCGCGTGCCCGCCC
GCCGCATGGGGTGCGGGAGCGGCTGCGTCAGATCATCAACAGGATTACTGCCCGCAGCGT
GACGGTGCATAGGGGACGCGGGCAGAAGCTCTTTCAGGAAAGCCAGGCCCTATTCTGGGA
GCGCTACGCCGATCACGGCGGCATCCGTTTCGCAATCAACGAGCAGCATCCTCTCATCGC
ATCCCTGGGCACAAGACTTTCGCCCGAGGATGCGGATCTGCTTCGTGTCCTGCTGGATTC
GATTGCCGCCTCCCTGCCGGTGGAGATGATCTATTCCGATTACTCGACCCATCCGCGCCA
GATCAACCGGAGGGCGGTGGATGAAAGCCAGACTCTGGAGCGCCTGAAGAGTCTCAGGAA
GGTGCTCTACGGCGACGGGCCGGGCGATCCGAATGCCTTTCTCCAGATCGTGCGCTCGAC
GCACCTTTTCGATGGCCAGATCGAACTGGCCGAAAAATTCATCAGCGAGACCTTTGCATG
AGCCTCACAGTCATCACGGAAGAACGAAACATCGCCAACGCGCTCATCTCAGGCCTTGCC
AACATGGCCGAGACGCCGACGCGCGAGCAGGTGGAGGAGAAGGCGATAGAGATCGCCGCG
ATCTTCGGCTATACGGGCGATCTCCGCAATATCGTCACCGAGGCGTTGATATCGGTTGAC
ACGCGTATGGGGGCCGGTGTTTCGCTGGTGGATGTCACTGCGAAGCATGATGATCAGTGG
GTCCACAAGCGTGATGATGTCGCTTGGACATATGCGGAATCCTATGGAAACTTTCTTCTC
AAGGAAGGTTGGCCGCCGCAGATGGTCCAGTCGCTGAGCGATGTCACGACCCGCATTCTT
GGCCACCTGCAGGATCCGTTGAGCGAGGGCACAACCTGGAACCGTCGCGGCCTTGTCATC
GGTCATGTGCAGTCGGGCAAGACGGCCAACTACACCGGCCTGATAGCACGCGCCGCGGAC
GCCGGCTACAAGTTCATCATCGTCGTCGCCGGCATTCACAACAATCTGCGCAAGCAGACG
CAGCAGCGCATCGATGAGGCCTTCATCGGCCGGTCCAGCGATCCCGAGGATCGTCGCAAC
ATCGGCGTCGGCCTCGCGTCGGGCTATCCGCATCCGGCCACCCTCACCAACATCAACGAG
GACTTCAACAAGAACACGGCGGAAAAGAGCGGCTGGAAGATCAACGACTTCAGTAAGCCG
ATCATTCTGGTCATCAAGAAGAATGTGACGACGCTCACGGCTCTTCACAAATGGCTGAAG
GAGCTGAACGCCGAGGGCGATGGCCGGATTTCCGACGTGCCGATGCTGCTGATTGACGAC
GAGGCCGACAACGCGTCGATCAACACGAACAAGGAGGATCTGGATCCGACACGAACGAAT
GCGATGATCCGGCGCATCCTCGGGCTGTTCGCAAAATCGTGCTATGTCGGTTACACGGCG
ACCCCATTCGCCAACATCTTTATCAACCCCGACGCCTATGGCGATGATGTGCGTGAGGAG
CTGTTCCCTCGCGACTTCATCTATTGCCTGGACGCGCCAACGACGTACTTCGGTGCCGAG
AAGGTGTTCCTCGACGAGGCGACCAGTCAATCGATCGTGAGGCCGATCGACGATTGTGAG
AATCTCATTCCGTACGCCCACAAGCGTGACGATCCTGTCCCCGAGTTGCCCCCCAGCCTC
TATCGCGCACTCGACGAATTCATCGTCGCCCGCGCCATCCGGAACCTGCGTGGGCAGATA
GGCAAGCATTGCTCAATGATGGTCAATGTGTCGCGCTTCGTGCCCGTTCAGAAGGCCGTG
CGTGACTTCCTGAGTCTCAGGGAGAAGAAGATCAGGGAAGCGGTTCTCGCCAACTACGCG
ATGCCGGAAGAGGTTTCCGCAAGAAACGCGTACATGCAGGGCCTGAAGCACGCCTTCGAT
GCGGAATATGCCGATGCTGGGTTTACTTGGGCGGAGGTGAAGGCAGCCCTCAGCGGCGTC
TTCGAGCACCTCCACCTCTATGTCATCAATAGCAAGAGTGACGAGGTGCTCGACTACGCC
CGCTACGCGAAGGAAGGAGTCGGGCTGACCGCAGTCGCGGTCGGTGGTCTGAGCCTCTCC
CGAGGCCTGACCATCGAGGGATTGACCGTCAGCTACATGTACCGCAATACGAAGATGTAC
GACACCCTCATGCAGATGGGGCGCTGGTTCGGTTACCGGCCGGGCTTCCAGGACCTCTGC
CGCGTTCATCTCTCTCGCGATTCGATTGATTGGTACTCTCATATTGCCGAAGCAGCAGAA
GAACTTATCCAACAGGCTAAGCAGATGAGTCGGAATGGACTGAGTCCTGATTATTTCGGC
TTGTACGTTCGGTCACATTCGAAGAGCCTGTTGATTACTGCGGCGAATAAGATGCGCGCG
GCAGAAGAGGTTGTTATTAATCAGAACCTTACCGGGCAGCTCGTTGAGAGCACCTCGCTG
CCATTTGACAAGGAAATCAACAATGCAAATGAGCGGCTGATAGAGGATTTATGGAAAAGA
CTCAGCAGCCGAGCTCAGTCAACGGACAAGGGATGGTTCATCCCCAATGTTGGAGTTGGC
GATATTGAGGACTTTTTGGTTGAATTCAAAACACACAAAAATTCATCCCTGAAGAAGATG
ATGGCTCTGGATTATTTGGAAGCCATAAGAGATCAGTATCCGAATGGCGATGTTTTACTT
ATCTCTAAGGGGGCTGGTGATGCTGACAACTTCAGGCTTGGTCCACAGGATCGGACGGCA
GAAGGGGCGACTGCGGATGAATGGAGAATATCCGGATATCGGGTTGCGAGTCGGGGCGAC
GAGAAATTTGGCTTGCGTGAAGAGCAAATTCTTGACGCCCAGAGAAAAGCGGCCTCCGGT
ATTAAGAGTAAAACGGGGAAGCCGTCGGATTACCATTATCGAGTGGTGCGGAATAAGCCG
CTATTGATGCTTCATGTATTGACCCCAATGGATAACGAAGAGTTTACAGGGTGTCGTATC
CCTGCTTTCGGCGTGAGTTATCCAGATGGTCTCTATAGAACTGAGGTTAAGGTTGTTGTC
AATCGAGTCTGGCTGAAGCAGATGCAGGGCCCTGCGGACAACCCTGATGACGAGGATGAC
TACGATGCCTGATTCCTCTCCTTGGGATGACATCGCCGTCCCGGGATCGGACTTCAATGT
CCGCCAAGTTGCGGTGGGAACGGCCGTGCCCTGTTTCTGGGGACGCGATGCCGGGGGCGC
CTGCCTGTTCATCGTAGAGCTTCAGGGGGATCATGCAGCCCAGTACCGGAAGAATGCGGT
CACGGTGAACGGCATCGACGTCGATCTCCGTGCCGGAGTTCAGGGGCAGCAGCACTTGGT
CCTCGCCCTTGAAAGACAGGTCGATCGCGATCTCTTCGAAGGACTTTGCCGCACCCTTGC
ATCCTCGCTGGAGCACGCCACCGATTCGGCCAGCTCTCTCGCCGTCTCGCTGGCGCATAT
CTGCCGCTGGAAGACCTTCCTGTCAGGCCGAAGTCAGCATCTGTCCATCGAGGAGGTTCG
CGGCCTCTTCGCCGAAATCGTGTTTCTGATGGAACTGATCGATCGGCAGATGTCGAGCAG
GGCCGCCGTCGAAGCCTGGCTCGGTCCGGAACGATCGCATCAGGATTTCATCTTCGGCAA
CACAGCCGTCGAGATCAAATCGCTCTCGGGCGCGGAGCGGAGCAGCGTCCGCGTATCGTC
GGAAGACCAACTCGAATCACTGAACGACGCGCTGTTCCTCCGCGTGTACCGGCTGAGCAA
TCTGGCCGATACGGCAGGAGCCCGCTCGCTCAACGAGATTGTTACCTCAGTCCAGGCACG
ACTCGGCGAGGCGGATGCCGTCGAGGCCTTTGACCGGAAGCTGGTGGCGCATGGTTATGC
GCCCCTTCTTGGCTACGATGAGCCGCGCTTTGTCGTCAGCGACGTGCGCAGCTATCGTGT
TGGTGACGGATTTCCGCGTTTGATGCGGTCGCAACTGCCGCCAGGGATTACCAACGTGGC
CTATGACATCAGGCTGGAAACGATTGCTCCGTACGAGTGTAACGAAGCGGCCATCTTCGG
GGAGGATTGATGGAGCAGACCGAGGAAGAGTTCTTCCACGACTTCCGACAGGAACTGTTG
GCGGGCGCCGAAGCCAATGGCAGCTTCCAGCTCTCCGAGTTCATGGAGACCATCGCGAAC
GACCTTGTCGAGACCGGCTTCACGGAAGGTTTTGAACTCTGCCATTTCCGGGCGCAGCGT
GGCATGCGCGTGGATGGCTACTGGTTCAATGACGAAGGAGTTCTGGACCTTTTCATCGCG
GACTTCGACTCCCGAAACGAGCTGGCATCGCTCACCAGAACGGAAGTGGCCGCGGCATTC
AAGCGTGCTGCCAACTTCCTCGAAGCCAGCGCCAACAAGGGCCTGGCCGGCGAACTGGAG
GTCACATCGCCGGAGTACGGCCTTGCTAGGCAGATTGCGGATCGCAAGGACGCCATTCGG
CAGGTCAACTTGGTTCTCTTCTCCGAACGCACGCTCAGCGAGAAAATCCAGGCCCTTCCT
GATGCGGAAGTGGCAGGAGTTCCGGCTGCTCACCACATATGGGACATCTCGAGGCTTCAT
CGGCAGCGAAGCTCCCGCAGCCACAAGGAACCACTCGACCTCGACTTTGAACAGATGTTC
GGTAAGGGCATCGCCTGCCTTCCAGCACATCTGGAGACCGACGCCTATCAATCCTATCTG
ATGGTCATGCCTGCCGAAGTGTTGGCAGCTCTGTACGAAAAATTCGGAGCGCGATTGCTT
GAGCAGAACGTCCGAACTTTCCTGCAGGCTCGCGGCAATGTGAACCAGGGAATAAGGGCG
ACGATCCTGAACGAACCAGGGATGTTCTTTGCCTACAACAACGGGATAACAGCCACAGCA
CAGAGCGTCGAAACAGGGATGACGGATTCCGGTCTGGCAATCACGAGGGTTGTCGACCTC
CAGATCGTGAATGGTGGCCAGACCACTGCATCGCTGTTCCACACACGTAAGCGCGACAAG
GCCGATCTTTCCCAGATATTCGTTCAGTTGAAGCTGTCCGTCATCGACAATCTAAAGAGC
GAAACGGTCGTTCCAAAGATATCGGAATATGCGAACACCCAGAATAGGGTGAATGCCGCC
GATTTCTTCTCGAACCACCCGTTCCATGTGCGGATGGAAGGATTTTCCCGTCGGATCTGG
GCACCGGCGCAGAAGGGAGCCCCGCGCGAGACGCGCTGGTTCTATGAGCGCGCGCGCGGC
CAGTATGCCGATGCGCACTCGAAGCTCACTCCTGCGGAGCAGCGTCGCTTCAAGGTGGAG
CATCCCAAGCCACAAATGTTCACCAAGACGGATCTTGCGAAGTTCGAGAATGTCTGGGAT
GACCACCCCAGGTGGGTTAATCTTGGTTCCCAGAAGAACTTTGCACGCTATGCCGCCCGC
ATCGGCAGTGAGTGGGAGAAATCATCCGATGCGTTCAACGAGTTCTATTTCAAGAGGGCT
GTCGCACGTGGCCTGATCTTCCGCGCAACGGAGCGCATCGTTTCTGCACAGCCTTGGTAC
AACGGCGGGTACCGAGCAAACATCGTCGCTTACACGCTGGCAGTACTCGGTGATATCACA
AGGCGTAGGAAGGAGTGCATCGACTTTGTCGGCACTTGGAATGCGCAGAAGGTCGACCCA
GTGCTCGAAAGTGCCATCGCTGTCGTGTCGGCGGGCGTGAACGACGACATCATCAGGCCA
CCGCAAGGAATTTCCAACATTTCCGAGTGGTGCAAAAGGGAGGCGTGCTGGACTAGGATA
CGGGCCCGTACTGACGCCATTGCCAATCTTCTCCCACCCGAGTTCTACGATCGACTTGTC
CCGCAGGACGATCAGGCAGCGATCGTGAAGACTGCGAAGGAGACGCAGAGGATCGACAAC
GGTATCGAAGCGCAGCGAAAGGTGCTGACGATTCCCGGCACGGAGTGGGCTCGCATCTAT
CAGTCACTACTTGAGAGGGATCTGCTCACGCCAAAGGAAGACGGAGTGCTCAAGGTTGCT
ATGCAGATTCCCTCCAGGCTTCCGACTGAAAGGCAGAGCGTGGTGTTGCTAGATATTCTC
GAGAAAGGGGTTCTGGAAGGCGTGGTTGTAAATGCGGCACTTAGATCGTGCGACGCAGAT
CGAGCACCGTGACCGGCTCCAGAGGTGGGCCGCCGGCCTTGACCCGCTCTGCGACGAATT
GGGTGACTTGGTTCAGAGCCGCGTGAGCCCTCCAGCGATCGGAGTTGTAGCGCGACGGCA
GCATCGGTTCGGGACCGGCTACGCAGGTTTGCTGTGCGACCAAGATGCCGAGCGCATGAT
GCTGCAGACCGACCACATACGGATTGCGTTCTCTCATCCGCTGCTTCGGAAACGTCAAGG
GACACTCTGAACATGCCTTCGGGTAGTACCGGCATCCCCGAAAAGAATGACGACACAAAT
TGAGGAGCCATCCAGGCAGCCATCTGCTGTGGCCGTGGGATCCATTGAGCGACGCGGGCG
AGGAGGAAGCATTGCGCGAGTTTGCCTCGATGCGATTATTCACCCGACTCAGCGGCCTCG
ATGCGATTCCGGGTGAGACCACGAGATTCCACTTCCGTCGTTTGCTGGAGACGCGGGATC
TTGCCCGCTAAGATGCCCGAAGTGGCGAACGCGTATACTGCCTGCAGAGGCTAGAGGCTG
CGCGCAGGCACGCTCCTGGAATGGACCATTGCCTATAGGCCCAGTTCGACCAAGAACGCG
GGCGAGGCGCGCGATCCTGAGATGCATCAGCTCCGCAGAGGCAGCCGTCGACACCAGCCC
ATGATGGTGCATATCGGCGTGGATGAGATTTCAGGTCTGGCTCACCACGTGAAGTGCACT
GCAACCAATGTGGGCGATGTCACGGTCATTGAAGCAATGCTCCACGACAAGGACGGCTGC
GTGTTGGGCGATCGCGGCAATACCGGCGCAGACAAGCGAGTGGCCTGGCCGACTGCAAAG
CGCCGATCATCAACACGGCTAAGAGATCCGGGGTGAAGACAATCAGGAGCGCGCGAGCGA
AAGCAGGCGCAGCTCCGGGAGGCGGCAAAAGCCAGCTTGCGCGCCAAGATTGAGCATCCG
TTCGGGGTGATAGGCAGCAGTTCGGCTGCGCCCGGTCAGCTGCCGAGGGCCGGCCAAGAG
CACCGTGTGGGTGCTCACGATGTTCGCGCCGTCGAATATGGGGCGCCGGCAGCTGGTTCT
ACCGTGGCGTCAACTGCGTCCCGAGATGCTGGTAAGGGCACTACGGGGCGTAAGAATATG
CCAAGACTCTGCATAAGATAGCCCCGGATCACTCCGGCGCTGGAGATTCAGGACTGAGCC
GTGATTGGTTCAGAGCGTCCCCAAGGTTCTATTCTGAACTTTCATCTTCGCCGTATTCAA
CTTTCATCCATTCTCCAAATGCATTTCCAAAGCCATTTTCCATTTCGTCGACTCGCTTCT
GTCCATCCAAGATGGGCTTGAGATCCAGATCTAAGAGTCGGTAGCCAGACACGATCCGTA
AGTACATAAGAGAGAAGCAGTCCGAAATTAGGCGTGAGAGGTGCGCTAGTTCTAGAGCAT
CTCGCCTCTCCTCGTCTCGGGACTCTCTGTCGTATGGGAGAGAGATTCCAATGTAATCGG
CATGCTGGATATGGCTTGACAAAGAGTAATTGTGAAGCAGGGCATCATATCTAGGGACTC
GATGCGGGGCGTCTTTGCGGAGTGAGTTCAAAAGTCCACCAACTCCCCAGCGCGATTCGA
TCGAGCGACGCTTAGTCTTGTCGTAAAGTCGGCCAAGTTCATCCAATTCTTCTTCGCTAA
GAAGCCTCTCCCTAAGAGGAAGCCACTCGCGTGAATCCGGTTCAGACAGTGCCGCAAGGG
TACTTCTCAGTTTTGAGTCGTCCTTGAGTAAAGAAATGTTGAAATGGTCGGTGGAGTATT
CAGCAACCCTCGCTTTGAATTCATCTTCACTCTGCAGTATGTATGCAGTCTTCAGTGTAG
CCTCCGCCACTGCACGAAGGACCATCTCGGCATCCCACAATTGCCCGTAAGAGCAGAGCA
GGAAGACGCTTTCGGTAGAGCGGGCAGAGGAAGTTAGCAGCATTGCAAGAAGAGACCGCT
CTTCGTGAGACCATCTCGGGTGCACCGCAATCGGCTTGGTAAGCTGAAGTAGTTCCCGCA
TAAGCTTCAAGGCTTTTGAAGACCTATCTCGTTCTATCTGTAAAAGCTGATCGTGATGCA
TTTCCATCCTTTTTCAGGCTGAAGGCGCTACAAATCTCTGCGGGTACTGGTCAGTCTGTA
GATTCGCTCATGTGAGAAGAGAATTCATCCAAGGTCGCCTCCACTTGACGCGTGGAGAGT
GTGTGCAGTTCCATTGGTTAGTGAAGGAGAATGGCGCTACGCCTCAGTTCAGTACGTTAT
AGCGCTGCATCGATGCTCTGGCTACTTTCTCAAGCCTCCCTGCCTCGCAACATTCCCCGA
AAATTCGTCATGCTGGCGGCAATTCCTCCCTGCGCATCCCCCGCGGAATGCATGCACATC
ATGATCCGATCTCCACTGGATCGCATAAGCTTCCTATTCTTTACCAGCAAGGATTAGGTG
TCGGCACAATCCGCCTACTCCAATGCAACAGCACCGGCTCAATGCAGGGGACATCAACTT
CCCTGCCCGCATACAACACAGTCAAAGGCTACTCCAACGAGTTATCCGCCAGCATCACAG
GTGCGCTACGTCAACTGACTACGAAGTATCTATCACTCGGGTGCCGCGCTTCATACATCA
TGCATGCCTCCACGCGCAAATCGAATCGATTCTTTGCATATGACAGAAAAATCAGCATCG
GAGACCATGCGAAAGGTTCATAGTTTCAAGCCGGCTTGAGGGTCGTGATGGCTGGCGGTC
GTCGCAGACAGCGCCGCCAGCAGAACAGCGCCATAGATCACAGGCTTTATTGGACGCTTT
GCAGATAGGGGATGGACAAGAAGGCGAACGGTCCGCCAATAGCGCGTGGCTGACCAGCAG
CCACGAGACAGATGGCCAGATCCAACTGGGCTACCCCCGCACGTGCAACCGCTCAGTCAC
CTGCGCAGTCAACGCCACACACGCCATCTTCAACCCTTCCATCACCCGATCCCCCAGGTA
CTCCTCGGGTGCACCGTTTTGCCGAGTCCGCTCCGCGGCCAGCATCAGCTCCGCCACCAC
ACGCAGCCCCGCCAACGCGCAATCCGCATCCGCCAGCTGAAGACAGCGCCCAGGCAGTTG
ATGCCGCTCCGGCCAAGGCTGGCCGTCCGCAGCTGCACCGGTTCCGATGCGGTGCAGCGT
GGCGACGAAGGCGTTGGGATCGACGGACGGTCCGCGCTCGGGTTCGGCGTTGTCCGGATC
GTACTGCGCGTGCAGGGAACGGAAGTCCGATGTGTTCATGGCAATGCTCCGTACAGGACA
GATAGCAACGCCACCGATAAAGGCGGCGGACGGTGCGGGCTCGAAAACCGGTATGTACCA
GACCGGCGGATCCGAAGATCCCCACGCACCGCCCGCCATGGAAACGCGAACGGATTGCCA
GCCGGCGCCACACAAACGGTGGCGCCGGCTGGCAAGCGCATACATCTGGTACATGGACGG
GTTTTCGAGTCCCGCGCCACCCTTCTCCGGTGGCATGCCAAGGTGTACTCGCATGGTTGC
GAGATGCCAAGAAACCGTAGGCCGCAGAGGCCGCAAATGCTGACGCTTACGGCATTGTTG
CATGGCGAGCGTGTGGCAGAACCCTTGCGGTGCAGTGGTTTCGGCCGGTGTTAAGTTATC
GACCGGATGCGCTTCAAAAAGTACGGTTTGCAGCCGTGTAGGATCCCAAAAGCGACACCT
AGCCCGCTGGGCTGATACGTGCAGCGTGCCGATTGCGACACAGCTTAACTTTGCAGCGCC
ACGCCCGGCCGTGGCCACAGCGCATCGTCGCGCTCCAGGTCGTAGTCGCTTCCGAACGCC
AGCGCCGCCTCGCGTGGCGGCAGGTCTGCGTAGCAGCCCAGCAGGTACTCATCCATGCCG
GCGTCGCCATGGTCGATGGCGAACAGGTGGAGAAGTTCCTTGTCGAAGGCTTCCAGCCAT
GCGGGTTCGATCTTGGTCACAGTCGTCCTCCAGAGGGGGAGCTGAGTTTGGCCGCGGTAG
ATCTCACCGGATGGGAGAGGAGCTCGGCAATCATTTGATTTCGTTTTGGTCCGATTGCCG
GCCCGTGCAAGTCAGGGTAGAAAAGGGCTGCGGCTTGTTCGGGTGAACATTCACCGATCG
CCTTCACATGATCGGAAATGGGTGGAGACCTTCGCTCCGCCGTCGGAGCGACAATGACTT
GGAGGCAGTGCATGGATTCGGTTTCAACCCGCCATCCTCGAAAATCGGAGTTCTTTCTCC
TTGAGCCAGGGGCGATAAGCGGCCCTGCGGGGTCGTCTTCGAGAATCTGGATCACCTGCT
GTCTCCCCCTCGCATGATCTTGCTGCCGGAGGAGGGCGGCGTCCCCTCGCTTCGCGAGGC
GCCGCGCCTGGTACTTAAGCTGAGCGAAGGACCGCCGCCTCGGGATCTGGAGTCGGGGTT
CAGCGGCTACTGGCTGGTCTCTGAGCGGCTGCATGACGTGATGGTCTCCGTGGATCCTCA
CGCCTTCACCTTGCGGAAGCCGACTATCGCCTGGAAGACGGCAGCCCAGGCGATCGCCAC
TTCCTGTGCACCGTGGTCCAGGTCATTGACGCGTTGGACGAAGGTGCGTCCAAGCTCTTC
ATCGACACCACCGAGGAATTCATAAACGGGAAGTTCTACGACTTCGGCGGCGGCGCGAGT
GTGACGTTCGACCGGGAGAGGCTGGGGCAGGCCCACGTCTTCAGGACTCCATTCTCCGGC
TCCGTGTTCTGTGACCGCGTGTTTAGGGATGCAATGGCTGCAGCCGGTATAGACACTGAC
CGCGATGCGGGCGGCGTGTGGTTGACGGATGCCGCGGACATTTAGGGTGTGGCCCAAGCC
GGCAGAGAATTCATGAGTGGCTGGTCTTCACATAACTGACAGCCGACGCCTTCCCGAGAC
CTGGTTATGTCTCTACGTTGGAGCACAAACATCTGGGGGTGATGAAAAAGCATGGAACCG
TCGAAGCCGACCCATTCTGTTCCTGGCGAGTACTTCCTCCTAGTGCCTGATACCACGCGT
CGGAGAAAAGCAGCAGTGCGCTATGCCGGTCCAGTGCGCGGTTGGCTTTCCGGAGGGAGC
TTCAGGCTGTGAGCGCGCGGGCATGACTCGAGGGGGCATGGAAGTTTGGCACCCTCTGAT
AAGCTCTTGGCACGCTTATTTAGATTGATTCTGAGGTGAGACAAGCAATGAATTCGAATC
TGCCAAAGAAGGGCGAGTTCTTCGAGTTGCGCCCAGATGCCCGACGGCGCGGCAAAGGGC
ATGGCGTCGTTTTTGAGAACGAGTCTTCCTTGAAGACGCCTCCAAATTTCCTCTTGCGTC
CCGATCAGGGGGGCTTCCCGCCTCTGCGCGAGACCCCGCGCCTAGTGTATTACCCAAGCG
AAGGGTGGCCACCGGAGGATCTTGAAGCTGGGATGAGCGGCTATTGGCTCGTTTCCGGGC
GTCTCCGCGAGGTGATGGCGGCCGTGGACCCAGGAGCTTTTGCGTTCAGGGAGACTGACT
ATCGACTCGCTGATGGAGCAATGGGTGGCCCTTATTTCCTTTGCGATGTCATCAGAACCA
TTGATGCCTTGGATGAGGCAGCATCCCAGCTGAAGATCATCGTCAGTGACGACTATGAAG
AGGGGAAATACTACGATCTGACTGGCGACGTCCGCTTGGCGTTCAAGAGGGAGGTCATCG
GCGATGCTCACGTATTCCGGCTCCCTTACTACGAAGGTGTCTTCTGCGATCGCACTTTCA
AGGAGGCGGTCGAAGCCGCGGGACTGATCGCCAGCGGTACGTCCAACGGTCTGTGGTTCT
ATGACGCGGTGAACTGCTGAGACCAGGCGATGCTTGAGTCAAGGAGGATTTGTGGCTGGA
CATTCCACTCATTTGCAGGACCATCACGCGATTGAGCAGCAGACGCTGAGGCACAGCCCA
TTGCTCGCAAAGCTGCAGGAGGCCGGGCGATTCAATATTCACGCCCAAGAGAACCGGCTG
TTCCTGCCTGCAAACCCTGCCTATGCAGATGCGATGGGCATTACGCCGCACAGTGGCGGG
CCGTTGGGTGAGTACCAGAACGGAATGATTCGGCGCTTGAACGAAATTCAGAGAACGCGA
GACGGTAAGGCCGCGCTGCTGAATGACTCTGACGCCCTCGATAGAGTGATGGTACGCGTT
GAAGCATTGCGAGACACCGTCAAGGTCGGGTTGATCAACGGTGATCTCAACACGAATACT
CCGCTGGGAAGCACGCCTGCGATCACGAACAAACGAATCCGGGATTTTTTTGACGGATTT
CCTGAGTACCACCAAACACATATCGCTCAGATTCAAGCCTTGAAAGGTTTCACTGGGGTC
GACCTCGGCTGGGTGGCTGTCACTCATTCCGAAAGTGGTATCGTGACTACGCTCAATAGA
ATCGAGTATGACGCCAAGCCACTGACTCGCGGTGGAAATATTGAGTTGCAGCGAAGCGGC
CTGTCGCTTGCCATTTCCAATGCCCACCACGGTGGCCGAGTTGTTCTGACAGAGCCGGGT
ATCCAGACGGTCGAGCGCGTCTTGGGCGAGGGTGCGGCGAATCGGATCCGTGCGCCGAGC
TTGCAGCAGGGGCAGGTCACAATCGACCTCCTCCTCGGCGAAGCCTCCACCAGCCAACTG
ATCCGATCCGGTGGCCTGCTCGCCTCTGGCGCCGACGCCGTCATCACCGCCCGCCGCACC
TCACAGCTGCTGGAAGAAGGCAACGGCACCGCCGCCCAGTCCGAGCTCACCCACGCTCTG
GCACGCAACGGCGGTGGCTGGATCGGCGGCATGGCCACCGCGTCGGTGATCGGCACGTCC
AGTTTCGTCCCTGCAGCCATCGTCGCGGGCGATGCGTTGCTGATGAGCAAGGCGTTCGAC
AGGGGCGCCGATCTGCTCGACAACCGCGCCGTTTACCGGCAGACCGACAAGGCCGGCGTC
TCGTGGCAGTTCGATGGCCGCAACTGGCAGCGCCAGGCGGTTATGGACAGCACAGGCGAC
GGCCTGGGCAATCCGGCTGAGCGCAGTGTGGGTGCCAGTTACGAGAAGGCCCGCGAGCTG
GGTGCATACGCCCACGTAAAAGCGGTAGAGCTGGCGCTGGGCAAGGCGCCGCCGCCGCAG
GATCCTTTCAGCATCCCGGCGAAGGTCGGCGAGGGCCGTCTGGACAATCCCAACTGGCAC
CGCGATGCGCAGACCGAACAGTGGACGCGGCAGGTCAAGATTGGCGTGTCCGGTGCCAAC
GACCGGGGTGTGTACGAGACGCAGACCGCCAGCCCCGAACGCGCCAGCGAATTGAATCGC
GAGGCGGTGCAGCGCATCGAGAACAACATCGCCAACGGCAAGGCCGCGATCGCCGCCAGC
TACCTGGAGACCCGTGCTGCTACACGCGCAAGTGACTTCGTGCCGCTGGTGCCGGAAGCA
GTCGAGCAGGCCCGTGCCAAGCCCGACGCTATCCAGGGCTCGGACAACCAGCTCTACCAA
CGCGACGAAGCGGGGCAATGGAGCCAAGCTCGCCAGATCGCGCAGGGGAACATGGCGCTG
GAGTTGGAGCTGACCCGCACCATCCAGCAGCCGTCGCTCGATCAGTTCAACCAGACCATT
GCCGCGTTGGACGCGCGGCCGTTGCCGTCTGCGGCGGAAGTGAACCAGAACGAGCTGCGC
CACAGCTACTACGCTGCGGGCGTTGCGCTGACCCCGGCGTGGGAGGAGGCCATTGCGCTG
GCCACGGCGCGCACGCGCGAGCAGCACGGCATTACGGGTCCCACGCTGCAGGAACTGGGG
CCTGTAGCCGAGGGCAACGCGGGCGCGTCCCGGCCCATCACCCATTACCAGGTAGGCCAG
GATGGCGTGGCGCGCGCCGTCGCGACCACCAGCACGCAGGAGCTGCAGGCCGCATGGAAT
GAGGTGCGCGCGCGTGCCAATGAGCAGGCGCCGTTGCCCGACTCGCCCGAGCTGCGCATT
GCTGCGCTGTCGGCGGGTGAGCAGGAGGCGTACCGGCAGGCACTGCAGGAAGCCAATCGG
CTGGGTGCTGCGCAGGTAGATGCAGGACAGGCTGCACGAGCAGCCGCGCAGGTGGCACAT
GGCGACAAGCCATCCGAGCAGGATGGGAACGTGGAAGTGCGGCCTGAAGAGCCGGCGACT
GCGCAACCCATCGCGCCTGCGGCGGTTGCGGCGGCGTCGCCAGCGATAACGGTCGCACCA
CCGCCTACGCCCGCCCCAAAGGATAAGCCCGAGCCTCAGCGGCACGCCGAACAGCGCGAC
CCGCCGCGGCGTGAGGCGGAGCCGCAACCTCAGCCCCATCCAAACAGCGAGGCGCCCACC
GAAGACCGTACCGCCTCACAGACGCCGGAGCCCACTGGGCCGATGCAGGCGCAGCAGGCT
GCACCTGAGCGCGCGACGCCACATGCCGCCGCGCCTCTGGATGCGGCAACGCAGGCGATG
CCAACACAGCGCATAGAGCAGGCGGCGGAACCGGAAAAGATGGTCCCGATGCCTGTGCTT
GCTCCAGCTCCAAAGCAGGACATGGCAGTTGAGGAGGTGGAACCGGTGCCGTTCAAGGAG
CCGCTGCCTGCTGAGCCCGCGCGCGATCCATGGCCTGTGGAGCAGGAAGCGGCACAACAC
GTGCCAGAGCCCGAACCGGCTCCGTTGGATGACCTCCAGCCCGTCACTGCGGCTGTCCCT
GTTCCTGCCGAGCCTACGATTGCGCCAAGCCCTGAGCCAGCCGAACCCGCACCGGATGAG
GCATCGGGCCCGAACCGGGCGCTGCAGGACCCCACGCAGCCCGGCCACCCCGATCACGCG
CTGTATCAGCAGATCCGTGAGGGCGTGGAAGCGCTGGACGCCAAGCACGGCCGCAGCTTC
GATGAAGTCAGCGAACGCATGACCGTCAGCCTTCTGGTGCTGGCCAAGGACAACGACTTG
GAACGGGTGGACCATGTGCTGGTGAGCAACGCCACGCACGAACACCCGGCAGGGCACACG
CTGTTCGTGGTCCAGGGCGAACCGAGCAATCCGGCCCATCAGCGCGCTGCGATGCCGACC
GAGCTGGCGGCGCAGACATCAGTTGAAGAGTCACTGCAACAGTTCGATGCGGTCAGCCGT
GAAGCGAATCAGCGTGCGCTTGCGAATCAGATGGATCAGCAGCTCGAAGATCAGCGGGTG
CAGCACGACATCCAGATTCGTGCGGCCAGCGGGGGATGATCAACGTGTGAGCTGCACTGG
GCGACCTGCGATAAGGACCGAAGATGAAGCCACAAGGAATGTGCCGGATATGCATGCTCG
CGGGACTACTCGTTCTTCTGGCTACCGCCTGCCGGCCCGATGCGGCTCGCGACGAAGGCT
CGATAGCAGCGGCCCATCGTCCGGATCTGGTGCCGCTTGTGCGAGCCATGCCCACCTCGT
CAATGGGTGCACCATTGACGGTCGAGTTCGATGTGGCTGCTCCCAGCAAAAATTCCTCTC
CAACGCTCATGATCGGCATTCGCGTTGACCGTACGGATAACACCGCGGCGTTTGGGGCAC
TGGCCGATGTTCGGGCGTCCGAGTTACAGGCGAAGGTTTCCATGCAGCGCCTGGAACCGA
GTGGATGGAAGGACGTGCCCTTGCACCGGCTGGAATGGGTCATTGGAGAACCTGCCAGAA
CAATTCCCATCCCCGCCGATGGTCGAGTGACAAATGCGTGGCTGGACGATGTTGACGTGC
TGGCGCTGCAGAATGCTGGGCTGGAACGACCCGATGATAACTATGCACAACTGGCCTTCG
CATGGGCACGCAATCCATCGCCGGGCCGATACCGGGTTGAAGTGCAACTGCACTCCCCTC
TGCCACAGCTTGAGCCGTACCACCCGGAACTCCTGGTTGCTTACTTGCGCAGGCCAAAGT
AAGGCAGCCTCGCCACCGCCGGTACGCTGAGTGTCACGGGTAAGTCAGCTCGACAATCTT
CCGATAGCGGGGGATCGTATTCATCTATCTCCCCCTCCGAACTGGACCGCGTAGACGCAG
GTTCTCGCTGTATCACCTTCATCGGAACGATAGGTCAACAGGCTGGTATCCATACCCTGG
TTACCACCGGTGATGGGGCGCCGGTACTGCCTGATGCCCCCTCTCTGGAATGGCACTTCT
CCTCCGGTCCTGTATCCGAGGGCTTCGAGCGCTCGTCCGGCACTTTCGGCTTCCCAGTAG
CACACGCCATTCGGAGCATCTGTCACTGGCTGCTTGCCCAGCTGATAGAAGATCACCTCT
TGGTTGGGGAATTCACGTGCCGACTCAACCGATAGATAAGTCACCCCGTAGGTATAGCCG
TCCGTTGTTGCCAGGTCCTTTGCGCTATGCCTGATGCTGACCTTTTCGTCTGGCACGAGT
GAGACACCGATCGCCGTGCCGAGCTTGTCCGGACTGATGTCCGCCCTTGACCTGAGCGAA
TCGGCGTAGGCAAGAATCCGTTTCTGCAACTCGGCCATGGAGATGCGGGCAGGCTGCGTA
TCTGCGGCAGCGGCACGTTCATTGAGGGCAGACGTATCCGTCGATCGCGCGCATGCAGAT
GTCAGCGTGAGCATGGCTGACAGTCCGAAAAGAGCACCAATGTGAGCCGCGCGCAACATA
GCTCGAGGTAGCTGCGGCCGAAGCAATCTGGTCATGATGACGGAGAGCAAAACCGAAGCC
TCCTTCGTTGTGATGCCCATCGGTGAGTCCCTGACGGTGTTGAAGGTACTGTACGACCCG
GATGAAGAACGCCGGGATCTCCATTCATTGCGATTGAGCGCGATAGCGGCTCAGAAGATC
ACGCACGCTGGTTTCCAGGCGTTGCCAGTCGCTCAGCATGACGCGTGCATAGTTCATCTC
GATGGCAATGCTGTCGCCCACATCCACGATGGAATGGCGGCACATTGCGATCCGGCCTTC
GCCGGCGCGTTCAAGTGTCTTTCCCTGAACTACAAGTCCGTCAGGAATGCGGTCTGCCGG
GTCGCAGCTGATGAACGTTGTCAGTTGGCCCTCCACCGAGCGGGCTACATACCAGTCTGG
CTCCATACCCGGGTTGTGCACGTAAGGCCTGCCCAGCGCAGCCTCCGAGTCCTTTGCATA
GGCTGCCATCAACGATGGGTCGATCGCATACGGCGTCAAACCCCAGCGCTCGGGTTGTGC
AACGCGCAGCGCAAGGTTCTCTACCGGGTCCCTTCGTTCCAGTGATCCCGGTGCGCTTCT
GGCCTCACTGCTGGACCGACGTGCCAGATAGTTATGGATGGGAACGCGATCGATGTATCT
AAGTTCGACCAGCACCTGCCGCCGGCTGTCCAGCGTGCTGCGCACCGGGCGATCACCGGG
GGGCGCTGCATCGAAATCCGGCCAGAACACCGTGAGCATGACGCCCCCATCGGCCAGGGG
GCCCGTCTGGTTGTAGTAGAGGTTGGCCGGGAACATGAGGCGGTGCGGGCCAAGCCGAGC
TTCCACCGGCTGCGTCGTGTAGGTCTGTCCGCCCACCGTACGTGGGCTGGTTGCGGTTTC
GGACATGGGGGTTCCGTTCGGGTCCTTTTCCGTGGATGGGGCCTTCGCGCAGGCGGTGGT
GCTCAACACGGCCACCAGGGCGAAGGAAGCAAGCCGGCAAGCCGGTGCTCTGCTCATGGG
CGATTCCCCTGCATGATCGGAACGACTATAGATCGGTGGAATGGCAAGCTCCAGTCGCAG
CCGGGACCGCAGCCATCGCGGGGTCATTACTGCATGCTGGCTCACACATTCAGCAAGCCG
CGATCGGTCGCCTCTATTCCTCCACCTGCCCCCCATCCCACCTATGCCATCATCCGGCCA
GGACCGCAGCACCCATCAAGGCTGAACAGGCATGGAGCAGGCAACACGCTACACCGTAAC
CCTTTATCTGGCCGCGCCCGGCACCCCGCTGAAAAGTGGGGACATCTCTCCGCGCGGCCA
CATGTACCTGCAGGTCGCTGCGGGCGACGAGACGCACAGCTATGGCTTCGCACCACCGCG
CCAGGCACCGGGCGAAACCCGCACCGGCTTGCAGTACGCGCAGGTGCGCCACGACGATGC
CGACGAGCATCTGGACCCGTACTACAGCCGCACCCTGGAAATCACCGAGGAGCACTACGG
CTGCCTGCGCGATTTCGCCGAGGAACCGGCCGAGTTCGAGTTCGATGTGGATCGCCCGGC
CACCATCAACCGCTGCAGCGATTTTGTCTGGGCCGCGCTGCACTATGTCGGCCTGCATCC
GCTGCCGGCGCCGCTGGACGGCGGCAGCAACCTGGGCGAGTTCGCGGTGCTGTTCAACCT
GCCGGAAATCCAGTGCATCGCCGCGCCGTTCCCGGGCAGTGATCTGAATGCCGAGACCCA
TCATGCGATGCCCGAGCGCGAGGCCGAGCATCATCGCCAGGGCGACCGCGCCAGCGATGA
GCCGCCGCCGACGCCGATTGAAGTGGCCGGCACGCTGCTGGACCCTTCGCATCCGGACCA
TCGCCTGTTCTCGCAGCTGATCCAGAAAGTGGCCGAACTGGACGCCGCGCACGGCCGCCC
GTTCGATGCGGCCAGCCAGCGCATCAGCGCCAGCCTGCTGGTGCTGGCCAAGCAGAACAA
TCTCTCGCGCGTGGACCACGTGCTGCTCAGCCGGCCGACCCAGAACAGCCATGCCGCCGA
GAGCATCTTCATCGTGCAGGGCGACCGCAACGACCCAGGACATCGCCGCGCCAGCATCGC
CACCGAGGTGGCGGCCAAGACCGATGTAGCCGATTCGCTGCGGTTGAAGGAGCAATGACG
CGACCACTGCGGCGGGGGCTGGTGGTACTGGCGGTGCTGGGTGCGCTGGCGGCATGCCGT
GCGTCACCAGCGCCTGAGGTTGCGCCGCCCCTGCTGACGCGCGCACAGGCCGAGGCCCGC
ACGGTTGTGCCGTTCACGCGGGCCGTGCAGTTGCAGAAGGCCGGTCGGATTGCCGAGGTC
ACGTTTGACTTGCCGGCACCCCAGAAGCCGGCCATTCCGATCCTGAACATTGGGTTGCGG
CTGCGGGATACCAACGCGCGACGGCTGCTGGATGCTTCGGAGAAGATCACTCTCGGACGT
TTGCCAACGCGGCTGCGCCTGGAGCGGATTGATGGCAGCGCGCCTCGTCATGTGCAGCTC
TGGCAGCGTACACGCGACGGACGCGACTCGCAGAAGATCGGGGATGATGGCGTGGTCACA
GACCTGACGACGGGGAGTGTGGACATCAACAGCTTGGCCGAGGCCGGGTTGTACTCTGAA
GACGTGCTCTATCGCACGCTGCAGTTGGCGCAGGCCGGAGGCATTGCACCCGGGCGCTAC
GTTCTGCGGGTCGACCTTGTGGAAGATCGACCCCAGCTGGACGGCCTGAAAGCAGAACTG
ATCGTTGGCTACCAATCACTAGGAAAGTAGACATGCACAAGGACGATGCCGAACGCTACA
GCGTAACCATCCATCTGGCGGCCCCCGGCACGCCGCGCTACGGCCGTGATGCCGAGGGAA
ACAGGTTTCTGCTGGAGCCTTCGTTCGCGGGGCACATGTTCCTGTCGCTGCGCCGTTCGG
GTGAACCCTTGCCGGAGAGCATTGGTTTCACCCACGCAGGCACCAAGGACGAGCCGAACA
GGGGCAAAGTCGATGACATGGACGTGTCGGTCTACGACAAGCCCCGCTTCGAGCGCACGA
TCGAGATCAGCAAGGCGCAGTACGACCGCATCCTCGAGTTCTCGGCAGACCCGAAGAAGC
ACGGCTTCGACATGAACTACGACTTCTTCTCCAACGCCTGCACCGATTTCGCCTGGGGTG
CCCTGAATCACGCAGGCCTGCGCCCGGTTGGGCTGGCCGGGGAGATCACCAATTACGAGG
GCGCCACCAAGGTCCTGGACAACATCCGCGCCGTCAACGTCATTCCGCAGCAGGTGAAGG
GCAGCGAGCTGGACAGGGTGCAGTGGAACCCGATGCCGAAGCAGACGTTCCGCGAGTGGA
TGTTCACCGAGAACGGCGAGCAGTGGCGCGGCAACAGCACCCTCGCGGCAAGCGGCACGC
CCGCAGACCCGGCGCACGAGGATCATGCCCGCCTCAACCAGATCCACCAGCAGGTGGCCG
ACCTCAGCGCTTTCGGTGCACGCAACGGCAATGTCAGTGCCAGCCTCCTCGCGCTGTCGA
AGGAGCAGCAGTTCTCGCGCGTGGACGAAGTGGTGCTGGGCGAGCAGCGCGGTGATACCG
CGCCGAAGCTGTTCATCGTGCAGGGGGACCGCGGTGACCCGGCACACCAGCGCGCCAGCA
TGCCTGCGGAGCTGGCAGCGCAGGCACCAGTGGAGGCCTCGTTCGAACGGGTGGCGCAGA
TGCAGCAGAACCTGCCGCAGCGCGATGTGCAGCGGCTGCAGGAAGAGCAGCAACTGCAAC
AGAGCCACGGCCCGCGGATGGCATAGCCGGCGGGTAGCGCCAAGGTCGAACGTCTGCCAT
GCCCGCGCCGGCGCACGCCACGCCCCCCACCTGCTACCATTCCCCCGCAACCCCAGCCAG
CCCACCCGCGCAGACAGATGCAGGTCGGGCCGTCGCAGTACGGCCCAGCGAGCCAGGACA
CCTTCCCGTGCCCATTCAAGGACGCTCGCATGTTCCGTACTCCTCTCTTCCGCTCGGCCG
CCCTGGCCCTTGCTGTATCGCTCAGCCTCGGCGTGCCTTCGGCGTTCGCCGATAACGCGC
CCGACGCCAGCGCCACCACCGCCGTACAGCGCCAGGCCGTGGCCAAGGGACTGTACGAGC
TGGCCTACAGCCCGAAGCAGAACGCCGTGTTCGTGGCCTCCTCCGGCGGTTTCGGCGATG
ACGCCGGCCCGGCCCAGGTGCTGCGCCTGAATCCGGCCACGCTCGCCGTGGAAACCCGCA
TCCCGCTGGAGCGCAAGGCGTTCGGTGTGGTGCTGGATGACGCCCACAACCGCCTGTACG
TGGGCAACACCGTGGACCTGTCGGTGACCGTGGTCGACACCGCGCAGAACAAGGCCGTCG
GCACCATCCAGCTGATGGAGAAGAAGACCGGCAAGGACGGCAAGGCTGCCTACACCCACG
ACCTGCGCGAGCTGGTGGTCGACAGCGCGGCCAACCGCCTGTACGTGACCGGCCACAGCA
GCCAGCCGGACGTGAGCAGCGTGCTGTTCGTGATCGATACGAACACGCTGAAGGTGATCA
ACACCATCGACGGCCTGGGCAATGCCAAGGCGCCGGGCCTGGCGCTGGATGCGGCCAACA
AGCGCGTCTACACCAGCAACCTGTTGGCCGAGCTGGTGGTGGTGGGCACCGATTCGAACA
AGGTGGTGGCGCAGCACAGGATCGCTGCCGAGCAGCCGATGAACATCGCGCTGGACCCGG
CCGGCAAGCGCCTGTTCGTGACCGACCAGGGCTCGGAATTCCTGCGTGGCTACCAGGCCA
AGAGCAGCGGCCTGGTCAGCAAGCATCCGGGCCAGCGCGTGCTGGTGCTGGACCGCAGTA
CCGGCAGGGAACTGGCCAGCATCCCGACCGATGCCGGCCCGCTGGGCATCCTGCTGGATG
CACCGCGCAAGCGCCTGTACGTGACCAACCGCGAAGCCGGTACGGTTACCGCGTACAACA
GTGACAGCTACCAGAAGGTGGCGACCTACAAGGTGCCGACCCACCCGAACAGCCTGGCGC
TGGATGCGAAGAACAACGTGCTGTTCGTGAGCATCAAGAACGGCGAGAAGGATGACAAGG
GCGCTGACGAGAGCGTGGCGCGCATCCAGCTGTAAGGCGCTGACGCAAGGCCCCGCTCCG
TCACGCGTCGCATGAAGAAGGCAGGGCGCAGGCCTTGCCTTTTTCTTTGCTCGGTTGCAG
TACCCAGCGCCAACCCGCTAGGGTTGAACCCCATGGCAGGGAGCCAAAGGATCTGAATCA
TGCTGGGTATCCACCGCTGGCTGCGCGTCGGCCTGTTGATCATGTTGAGCACAGGGCTGG
GCGCCTGTTCCGGGCGTGATCCTGTCCCACCCGAGCCGCTGGATCTGGCGCAGCCGATCG
CTGTGGATCAGCCGGGCCAAGGGGTGAAGTTCGAGTTCGAGATGAACGCGCGAAATTACA
TTCCACATCGCACCTACGCCGTGGAGTTGGAGTTACGGCGCCAGGGGGCGCGAAGGCCCG
ATGAGCCAGACGTGGGCGCATTGAGGGTCCCGTTCGAGGTGACCCTGCAGCAACGGGTCG
CCGATGCCTGGAAGGATGTTCCCACCTACGACAGCTACCAGGCCGGGGTACTTAATGCAG
GTGAGCCGCTTCCAAAATGGCATGCATCCAGCGAATGGCGGTATACGTCACCGCACATGG
GCAGTGACGGCCAGTACACGCTGAGCCTGGTTGCTCTGCCAGTGGAGCCTGACACCCGCT
ATCGCGTTCAGGTTCGCACGGTAAAGGCCACGCCGGAACTGCAGCATTACTCGGCTCAGT
TGCGGGTACATGCCGCCCGACTGCCAGGCAAGTAAACGACCTCACCACCGGAAGGAACGA
AGGAATCAACTTATGGACAAGCCACGCTATACCGTAGAGATCGTTATCGCTGCTCCTGGC
ACGCCGCTGATCGACCCCAGGACGCGCAAGCAGGCCGTCGACGCGGAGGGCATTCCGCAG
ACGTCCGCCCCCGGCCACATGTTCTACGTCCTGCATGCACCCGGCGCGCCTGCGAAGAGC
TATGGATTTGCTCCCAAGGAGCACGGAAGCGTGAATGGTCCTGGCACCATCATGGAGGAC
GACGCAACGGTCTATAAGGACCCGCGCTATACCCGCACGCTCGAGATCAGCGAAGACCAG
TACAGGAAGCTCCAGCAGTTCGGATCGGACCCGGAGAAGTTCGGCTTCAGCAAGCACTAT
CAGGACGTGCGCAACAACTGCGTGGACTTCACCTGGGAAGCCTTGAACCACGCAGGCATC
GAGCGGAAAAGAAGTATCGACGTGAACGCGCTGGGAGGTCCTGCTGGGCAGCTTCTTCCG
GATGTCCGCATTCCCTTGGACATCAACGGGGCAGGCAAGGATGGATTCCGACCGCTGCGC
AACATCCATGGCGTGGACAGCATTGATCCGCCGTTTCCGGACAGCGAGCTCAATCAGAGG
AAAACCAATCCCATGCCGGAGCGTAGTTTCAAGCAACACATGCTGAGTGACGCTGAGGGC
ATGGGCGAACGAAGCGGTGATCGTCTGGCCCGGCACGGTAACGATCCGCTGCTCTCGCAG
ATCCACCGGGGCGTGGCGCTGCTGGATGCAGAGCGGGGCCGCGACTTCGACGCCACCAGC
GAGAACATCAGCGCCAGCCTGTACGTCCTGGCCAAGGCGAACGGCCTGACCCAAGTCGAC
CATGTGTTGCTGAGCGATCGCACCGCGCAGGCCGACGCTGCGCAGAACATCTTCATCGTG
CAGGGCGAGCGCAACGATCCGGCACAGCTGCGCGCCAGCATGCCAACAGCGGTGGCTGCG
CAGACACCGGCAGAAACTTCGTTCGAGCGTGCCGAGCAGCTGTCGCAGTCTGCACAGGTG
CGCACGCAGGATGAGCTGCAGCAGCGCCAGGTGCAGGAGCAGTCCGGTCCGCGCATGGCC
TAGCGCAGCAAGCGCCACGGCGAGCCGCCGTACTCGCGCGGCCCCGCCAGCAACGCTGGA
GGCGGCTCAGCCCAGACGGTGTGCCGGGTTCTGCTGCTGCTCCTGCTCACGGGCCTGCTG
TTCGGGCACTAACCCCACGGCCGGCTGCTGCGGGGCCAACCCCAATTTCTGCATCGACTG
CTCCACCGGCGTCTGCGCCGCCACGGCCGTCGGCATCATCGCGCGCAGGTGCGCCGGGTT
GGCCGGGTCGCCCTGCACCACGAAGATGTTGTGCCCGGCCGGGTGCTGGCCCGTGGCGTT
GCTGACCAGCACGTGGTCGACCTGCTGCAGGCCCTGCTCGCGGGCCAGCACAGTCAGGCT
GGCGGTCAGGCGTTCGCTGGTCTGGTCGAACGCACGGCCATGCTGGGCATCCAGAGCGGA
CACGCCCTGGCGGATCTGCTGATGGAGGCCATAGTCGGGGTGGTTGGGGGTGAGTTCTGC
CATGGCGATCGAACGGTAGCGGTGGGTCGGGGTGAACCCCGCCAGTATAGATCCGGCCGG
TGAAGGGCGCCGGAAAGGTCAGTCCGCCGGCCGGTGGTCATAGCTGATCACCCGTTCGGC
CAGCCAGTGCCCGTCCACGCGGCGCCAGACCTGGATGAAACGGGCCTGGCCGACCCAGTG
CTCCACGCCGTCCTTGCCGCGCTCGTGGAAGCGGTGGTCGCCGATTTCCAGCGCCCGCTC
GTCGTGCAGCGGGAATACCTGCAGCGAGGAGTCCACCAGCTCGCGCCGCAGGCGCCAGCC
GCCCTTGCGCGCGTTGTCGCACAGGCTGGCCACGCTGCGGCGGAAGTCCTCGCGGTTGCT
GGCCGATTTGCCATCCTTGTCATGGAAGAACTCCATATCTTCGGTGGTCATCGCGGCGGC
CTTGTCGGCGTCGCAGGCCTCGAAGGCCATGGCGAATAGTTGGGTATCGGCCTGGCGGAT
CTGCTCGCGCAGGTCATCGGGCGGCGCTGGCGCGGCAACCAGGCCGGCGGCCAGCAGGGG
CAGGGTGAGCAGCAGCATGGCGAAACTCCAGGAGACGGTGCGCGAAGGCTGGCATGCCGG
TGACCGCGGCGGTACGGCCTTGCGACGAAACCGCCTGGGCGCGGTGCGAAGGCCGGCCAG
GCCGGTGCGGCTTCGCGTGGCGGCATGTGCAGGCGATGTCACGAGGGGGCGTGATTCCCT
CACGGCTGCCACAGGGCGCGGCCGCTAGCCTGCAATCCTCCCCTTCCACAGGAGCGCCCA
TGCCTGCTTCCCGCATCCGCCTGCACGTTGAAGATACCGGTGGCGACGGCCGCCCAGTGA
TCCTGATCCACGGCTGGCCGCTGTCTGCCGACGCCTGGAAGACCCAGGTGGCGATCCTGC
GCGATGCCCAGTATCGGGTCATCAGCTACGACCGGCGCGGCTTTGGCCGCTCTGACAAGC
CGGCCGACGGCTATGACTACGACACCCTGGCGGCAGACCTGGCGGGGTTGATCGAGGAAC
GTGACCTGCGCGATGCCACCCTGGTCGGTTTCTCGATGGGCGGTGGCGAGGTGGCGCGCT
ACGTGGCCAACCACGGCCAGGATCGCCTGCACAGTGTGGTGTTCGCTGCGGCAGTGCCGC
CGTTCCTGCTGCGCAGTGACGACAATCCGGAAGGTCCGCTGACCCAGGACAAGGCCGATG
AAATGCGCAGCGGATTGGAGAAGGACCGCGAGGCGTTCTTCGACGGCTTCACCCGCGACT
TCTTCAGCGCCAACGGCCAGTTGATGGTGACCGAAGAGACGCGCCAGTCGGCGATCGCAC
TGTGCCATCAATCCGACCAGACGGCGGCGCTGGGCTGCATGAAGGCGTTCGCCACGACCG
ATTTCCGGGATGACCTGAAGAAGATCACGGTGCCGACCTTGATCCTGCACGGCGACAGCG
ATGCCATCGTGCCGTTCGAGGGCTCCGGCCAGCGTACCCACAAGGCCATCAAAGGCAGCG
AGGTGGTGATCCTGGAAGGCGCGCCACATGGCTGCAACACCAGCCACGCCGACCGCTTCA
ATCTGGCCCTGCTGAACTTCCTGAAGCGCTAAGCTGCGGCCATGCGCCAGACCAGAACAC
CCCCGTGGAAGAAGCCCAACCCCAAGGGCCAGATGTCGCAACCGCTATCGGATGCGCAGA
AGGCGGCGGCACGGCAACGTGCCGAGGAGAACGGGCGGCGCTATCCCAACCTGGTCGACA
ACATGTGGGCGGCGAAGCTGCCGCGTGGGTCGTGAATCAAAGGCTGGGTGTGGGCCTGGT
GTAGCGCCGAGCCGATGCTCGGCTGGCGCGCGCAGCGCGTGCCGTCCGAGGAAAGGGCAA
AGGGCAGCGGAGCACGGGTTCGGCGCTAAGGGCCGGGCAGTGGCTGCCAGTCCGCCTCCC
TCCACGGTGCAACCTCGCGTTGCTGTACGTCAATGGCCTCGATTGGCAACCCGGCCAGCC
GTGCCAGTTCCGCACGCAGCATTTCGGTGTCCAACGGCAGCGCGATGGCCACCTGCAGGC
GGTCGCCCTGCTGCCGGACCTGCACGGGCACGACCGCATGGGCTTCATGCTCACCGCCGG
TGCGACCGATCGGGTAGCGCATCGCCGTGGGCCGCCCCAGCTGTGCGAGCGCGGGTTGCC
ATGCCTCCAGCACGACGGGCTGTGCGGCCACGGGAACCTGCGCCTCGACGACGGTTCCCG
CATAACCGGTGAGATTGTCCACCATCACCTGGACGCGTGCGCCATCGGGGATGACCAGCA
CGGTGGCGATCAGCGCCATCAGCGAGAGGATGGCCGCGGCGACGTGCCAGCTGCGGGGTG
CGGTGGCGGCGCGGGTTGCCGTGCGCAGGCCCGGCTTGCGCCGCAGCTTGCGCGCGTAGA
TGCGTCGATCCTTCCTGCGGGGGCTGCTGCTGTGCTCCGGCAGGTTCAACGGGACGCGTG
GCATCCGGGCGACGCGCGCATTGATCAGGCGCCAGAGCAGCCACCATGCGAGCACGAATG
CCAGCAGTGGCAGCAGCGTTCGTACCACCAGATACAGCATCACCATCGGGAACATCCTGC
TTGGCACACACGGATTCAATCAACCTCGTCATCGTAACGGCGCTGCGTGGTGCGTGTCGC
ATCCGCCAGCCGACACGTGCGAAGCGCTTGGTTAGGATGGCTCTTTGCTGTCATGGATGA
ACCGATGAGCGCCGCCACTTCCCGAATCCGCCGCATCTGTGGGCAGGGGCCGATCCTGTT
GATGCTCCAGTGGGTCGCGCTGCTGTCTGTGGTGCTGGCTGCCGGCTTCTTCCATTACCG
CGTGGAGCTGTTGCTGGAGCCGGTGACGGTGGCCTGTGGGGGGCCGGACGCGCAGGCGCG
ATTGCAGGTTGCCGAACAGGTGATGGCGCGTGCGGGCGCACTGGATGACTGGCAACCCCT
GGGCTGGATTCCATGGGTAGGCCTGGTGCTGGCCTTGCTGGGGGCCATGGCGGTATGCGC
AAGCCGTGCGCTGTGGCTGCGCGATCGGCTGCGCACGGCGAACGTGGCGCTTATGGTGCT
GCACGGTGGCGCACTGGCTTTGGCCGGATGGGTGCTCCACCTGTACGAGGATGCGTGGAG
TAATGTGGCGCGGCTGTCACCCACGGCGTGCCTGGTGGAGCTGGTGTCGGAGGGCGATGT
ACCGCTGGAGCAGGCGCAGCGCGTGGTGTTCCACATCCTGACGCGGGTGAACGCGCCACT
GCTGCGTAATCCGGATGATCTGGCGCTGGTGTTGACGGTGCTGTTGTTGGCCGCGATGGC
CGGCGGCGTTGCCCTGTGGCGTGCGATCGCGCGGGCCCGGGCGGGCTGAGCACGCTCGGC
GGCGCGCGGCAATCGCGCTACAGTCGACGCCTCGCCACTCCAGGGAAGACCCGATGCGCT
TGTTGCTGCGTGCGTTGCCGTTGTTGCTGTTGTCGCTGGCGGTGCATGCCGCCGAGGTGG
ACCGCCGTATCGCGGTGACCATCGATGATCTGCCGTGGGCACGGCTGGACCAGATCGTGC
CGCCGGATCTGCAGGCGCGGCATGAAGCGTTGATGGCCCAGCTGCGCGAGGCTGGCGTGC
CGGTGGTGGGCTTCGTCAACGAGAACAAGCTTGAGGTTGATGGACAGGTGCAGCCGACGC
GGGTACAGATGCTGCGCGACTGGCGCGATGCCGGCTATGTGCTGGGCAATCACACGTACT
CGCACATGGATCTGAATGCGAAGGGCCTGGCGGCGTTCCAGCAGGATTTCCTGCGCGGCG
AGACGGTGCTGCGGCCGCTGCTGGCCGAGAAGGGGCAGGCGCCGCAGTGGATGCGCCACC
CTTACCTGCGTGCCGGGCGCACCGCGGATGAGCGCGTGCAGATGGATGTGTTCTTCAAGC
AGCATGGCTACCGCGTGGCACCGGTGACGGTGGACAACGGTGAGTGGGTGTGGGCGTTCG
CCTATGCCAACGTGATGAACGAGCAGGCGGACTCGCCCGCGCGCGCGGCGACGCTGGCGC
AGCTGCGCAAGGGCTACGTGCCGTACATGCTGAACAAGCTGGACTATTACGAGAAACAAT
CGCAGGCGCTGCTGGGGTACGCGCTGCCGCAGGTGTGGCTGATGCACGCCAATGAGCTCA
ACGCGGCCACCTTCGCCGAACTGGTGGCGGCCACAAAGCGACGCGGCTATCGCTTCATTT
CGCTGGACGAGGCGATGCGTGACCCCGCGTATGCGCGGGGTGCTGAAGGCTACAACGGCC
GCTATGGCCCGAGCTGGCTGCACCGCTGGGCGATGGCGGAGAACAAGCCGAAGGACTTCT
ACGCCGGCGAGCCCGAGGTGCCGGCGTGGGTGATGAAGCTGGCCAAGGTCGATTCGGAGT
AAGGCTCAGCGCTTGACGGCCAGCACGCCGTCCAGCGCCAGTTCGGCCTTGAAACCAGCC
TTTTCCAGGCGCTTGGCCACTTCACGCGGCACGTCGCGGCCGCTGGTCAGCTTGTTCGGC
GCACCGGTGTAGTGGAACAGGCGGCCGCCCTTGCGGATCACGCGGGCGAGGTGGTCGTAG
AACACCTGTGAGTACAGCTCGCCGGCGATGCCGAAGCGCGGCGGGTCGTGCAGGATCGCG
TCGACACTGTTGCTGGCCACCTGTTCGATCTGCTGCGAGACGTCACCGTGGCTGAACTGC
AGGCGGCCACCGGCGGCAGCCGAGTCCGGATCCGGCGACCACGGGTTGAGCGTGCGCAGC
CACATCACATCGGCGTTCTTCTCGAACGAGCGGATCTGGCCGACACCGGCTTCCAGCGCA
CAGGCAGCGAAGTAGCCGAGGCCACCGCAGGTATCGAGGATGACCTTGCCGGCCGGGGCG
ACCAGCTCCACCTTGCGGCGTGCATCCTCGAACGGCGACAGCTTCGAGGTCGGCAGCATC
TTGATGCCGTCGATCTCGAAGGTCGGTGCGCCCCATTCGGTCGGCACCAGCTTGATCAGC
GAGCCGCTGTAGCGCGAGATCGGCGCGAAGTCCTCGCCATCCCAGTAGTACAGGGTGCGG
TCCTTCAGCTTGCCCGGCCAGGGATAGGGCTGGCCCCGGAAGTGGAAGCCGTCCGCATCG
AGCGCCACGCTGTCCTGGCTGCGCCCGAGGTCGAGCGAGCCCTGCCAGTCGGCGGCGCCC
TTTTCATGGGCACGGCGCAGGGTATCGGCGCTGTCGCGGGTCAGCAGGGGGCCGGTGTAA
TGGGGCACGGCGGGTACCGGGGCGGTTCGGGGGAGGGCATGGTACCGCAGCTGTTGTAGA
GCCGAGCCCGCCCTAGGCTCCACCATGCCTGCATCCACGCATGGCGTGGATCTACTGCAA
ACGTAGCCGAGCGTGGGCTCGGCTCTACAGTTCAATCGCACTTCACCGCATACACCGGCC
CAGCCCCGATCAGCATCAGCGCCATGTAGTCGCTGTCGCTGGCCTTGCCCTTCAGCGTCG
CGCCCTTGTTGAAGTGGAAGATGCCGAAGCCGCCGGACATGCGGATCAGGGCACTGTCGA
TCTGGTCGGCGTCGTCGCGAAAGTAGCGGCTGATCTCGCTGGACGTGGCCTTGTGCAGGG
CGTTCGGTTCGCGCTGCCACTGCTCGCCACGGCTGAAGGAAACGAAGTACTGGCCGCCTT
CCTTGTCGATGCGGAAGTCGGCGGGCTTGCGCGCGCCGGTGGCGAAGCAGCCCTGCAACG
GGTCGGCGGAGAAGGGAAGCCGCGCATCGTCGCCGCAGGCAGTGAGCAGCAGGAGGGCAC
CGGGCAGCAGCAGGCGGAGCGTGCGCATGGGATGTCCCTACAGGGCAGGTGCGGCTAGTG
TAGGCAGCACGCGGGCGCGGCCCGTACAGGAATTCGGCAAGGACACAGGGGTTTTCGGAT
GACGCAGGGCAAGGCACCGTGGTGCGGCGTGGCCAGTTGGCTGGGGATTGCTGTGGGGTG
GGGCGCGGGCACCGTGGCGGCGCAGGCGGCAGTCGCTGCAGGCGGCAATGGCATGGCCGC
TGGGCTGGGCGTGGGCGTGCTGGGCGCGGCCTTGGTGGGCGGCGGCCTGGCAGTGGCCGC
GCGCGTGCGTGGCGAGCGCTGGCCATGGATCGGCATCAGCGGTGCGGTGCTGAGCGCGCT
GCCGCTGCTGATGTACCTGCTGCGGATGATGCTGAAGCTCTGACTGTAGAGCCGAGCCGT
GCCCGGCTGATGGCCTGCGGCAGCCGAGCATGGCTCGGCTCTACAAGTGCGACGGCAGTC
GGACCAAATCAGCTGCGGTGGATCTCCACCGTTACATGCACCAGTTCTTCGTGGATGGCC
AGCGCGTTGCGCACGGTATCGGCATCCAGCGTGGCGTCACTGGTGACCACGCTGGCGCTG
ACCGCGTACTTGCCGCGACCCACCTGCCAGACGTGCAGGTCGGCCAGGCGTGCCGGCCAC
GGGCCCTGTTCGATCACCTCGCGTACTTCGGCCACCACCGGCGCGTCCATCTGCGCGTCG
AGCAGGATGCGGCCGCTGTCGCGCAGCAGGCCGACCGCCCACACCGTGACCAGTACGGCG
CCGACCAGGCCCATCACCGGGTCCAGCCAGGTCAGGCCGAGCAGCTTGCCGCCGAGCAGG
GCGACGATGGCCAGCACCGAGGTGGCGGCGTCGGCCAGCACGTGCACGTAGGCCGAGCGC
AGGTTGAGGTCGTGACCGTGCGCATGGCCGTGGTCGTGGTGTTCGTGGCCATGCCCGTGG
TCATGGCCATGGTGATGATGCGCGTGGCCCGGGCTGTCGTGCAGCCACCAGGCACACAGC
AGGTTCACGCCCAGCCCGACCGCCGCGATGGCGATGGCTTCGTTGTAGTGGATCGGTGCT
GGTACCCACAGCCGCTCCAGCGACTGCACGGCCATCAGCGCGGCCACGCCGAGCAGGGCG
ATGGCGCTGGTATAGCCGGCCAGGATCTCGATCTTCCAGGTGCCGAAGGCGAAGCGCGGG
TCGTGCGCGTAGCGGCGTGCGCAGCGGTACGCAAACACCGAGAGGCCCAGCGCCAGCGCA
TGCGAACTCATGTGCCAGCCGTCGGCGAGCACGGCCATGGAGTTGAACCACCAGCCGCCG
ACGATCTCCACGACCATCATGCTGACGGTGAGCCACAGGGCGCGGCGGGTATTGCGTTCG
GCCAGCGGGTTGCCGTCGTCGAAGCGGTGTTCGTGGCGACGGGCGGCGGCAAGGGCGTCC
AGGTGCATGGGGGCCAGCGGTGGAGTGGATACCCCCATAGGGTATATGATTCCGGCATGG
CTCATGTACACAAGCATCGAAAGCAGTTGCTGACCCGGGTGCGCCGCATCGGCGGCCAGG
TGGCGGCGTTGGAGCAGGCGCTGGACAGGCCGGAGGGTGAGGCCGGCGACTGTGCGGACG
TGCTGGTGCAGGTTGCCGCCGTGCGCGGTGCCGCCCATAGCCTGCTGATGGAGCTGCTGC
ACGAGCACCTGCAGGAACACGTGGTGGGCGCCGAAGACCCGCAGCAGCGGGCGGCCGAGG
CCCAGGTGCTGGTCGAGCTGCTGCGCCGCTACGGCAAATGACCGGGTAGTGCCGGCCGCT
GGCCGGCGACTGCAGGTTGTCTTCCCCGTTCATGAGGTTGCCGGCCAGCGGCCGGCACTA
CCCGTGGCGGTGTCGCGCGTTCCAGATATGCGTGGCGGCCAGCAGCAGGCTGCCGGTGAC
CGTCATCGGTGTTTCCCAGTCGTGCGAGGGCAGCGCCAACGCGCCGGCCAGCAGCAGGCC
GAGCCCGGCGCCGGCGGTGGCCCAGGCCAGCACGGGCAGCGGGTGACGGCGTTCTGCCCG
CCACAGCGCGTAGCCGGTCAGCGGCAAGGCGATGGCCACGAACAGCAGATGCACCCATTC
CGCTTCGGCCCACGTGCCGAACAGCGGCAGCGCGGCGGCAAGCAGGGGCAGCGCCAGGCA
GTGCAGCAGGCACAGGCTGGACAGGGCGACCGCGCTGGCATCAAGCAGGGCGGCAGAAGG
CGACTTCATGGGGGGAGGTTCCTTGCGCAGCAATTGTTATACAGTAACATTTCCGTTCCG
CAGCCAACCCGCTCCGACATGAACACTGTTTCCCGCGCCGACCGTCGCCTTCCGGTCACC
GTGCTGTCCGGCTTCCTCGGGGCCGGCAAGACCACCCTGCTCAACCAGATCCTGCGCAAC
CGCGAGGGCCTGCGTGTGGCGGTCATCGTCAACGACATGAGCGAGGTCAACATCGATGCG
CAGCTGGTACGCGAGGGCGGCGCCGAACTGCGCCGCACCGAAGAGACGCTGGTGGAGTTC
AGCAATGGCTGCATCTGCTGCACGCTGCGCGATGACCTGCTGCAGGAAGTGCGGCGCCTG
GCCGATGCGGGGCGCTATGACTATCTGCTGATCGAGTCGACGGGCATCGGTGAGCCGATG
CCGGTGGCGGCCACCTTCGCGGTACGCGACGAGCAGGGCTTCAGCCTGAGTGACATCGCG
CGCCTGGACACGATGGTGACGGTGGTGGATGGCAGCGCGTTCCTCGCCGACTTCGGCTCG
ACGCTGCGCCTGGCCGAGCGTGGCCAGCAGGCTGGGCCGGATGACGATCGCGGCGTGGTC
GACCTGCTGTGCGAACAGGTCGAGTTCGCCGACGTGATCGTGGTCAGCAAGGTCGATCAG
ACCGATGACGAAGTGCTGCAGGACACGCTGGCCGTGCTGCGTGGCCTGAACCGCGACGCG
AAACTGCTGCTGTCCAGCTTCGGTGACGTGCCGCTGGCCGAGCTGCTGGACACCGGTCGC
TTCGACTTCGAGCGTGCGCAACGTGCGCCGGGCTGGGTAAAGGAGCTGCGTGGCGAGCAC
ACGCCGGAAACCGAGGAGTACGGCATCGCCAGTTTCGTCTACCGCTCGCGGCGACCGTTC
CATCCCGCGCGTTTCGCCCGCGCGTTGCAGTCGGGCATGCCGGGCGTGATCCGCAGCAAG
GGCTGGTTCTGGCTGGCCAACCGCATGGACTGGGTGGGCGAGCTGAACACCGTGGGTGCC
GCGACGCGGACGCAGGCGGCGGGATTCTGGTACGCCGCACGCGATCGCGTGCGTGCCGGG
CTGGAGGACACGCCGCCGTTGCTGCCGCCCACGCCGCTGCCGTACAGCGACCTGGGCTGG
GCGCGGCAGCAGGCCGATTGCTGGAGCGCACCGTTGCCGGGGCCGGAAGACTTCCCGGAT
GCGGCCGCGCACTCGGCGATGCAGCGCCTGTGGCACCCGTTGTGGGGGGATCGCCGCCAG
GAGCTGGTGGTGATCGGCGTGCACATGGATGAGCGTGCGGTACGTGCGGAACTGGATGCC
TGCCTGCTCAACGACCAGGAGCTGCGTGCGGGACCGCTGCTGTGGCATCAGTTGCCGCAG
GCGTTCCCGGTGTGGAAGCGGTGACGGTGCACTGAGGATCGATGGGTTGCCGGCCAGCGG
CCGGCACTACCCCTGGTCGATATGCCATGCGTGGATGGATGCATGGCGGAGTCGAGCATG
GCTCGACTCTACAATGTGATCCGTCGCGGCCAATCCTGTAGAGCCGAGCCCATGCTCGGC
TGCTGCAGTAGATCCAGGCATGGCGTGGATCTACAAGGCGTCACGCCACTGCCAACCCTC
GGCGCTCACCTGCAACACCTGCGTCGGCTGCAACGCCTGCAGCAGGTGCCGGTCGTGGCT
GACCATCACCAGCGCGCCCGGCCATGCCACCAGCAGTTCTTCCAACGCCTGCAGGGCACC
CAGATCGAGCGCATTGCCGGGCTCGTCCAGCAGCAGCATCTGCGGTGCGGGATCGGCATA
CAGCACGCTGGCCAGCGCGCCTTTCACCCGTTCGCCATCGCTGAGGTGATGGGCTGCACG
CTGGATGCGCTGCGCGTCCAGCCCGAGCAGGGCCAGCCGTGTGCGCAGTTCACCGGTATC
GGCCGCCGGGTTGGCAGCCTGCACGGTGTCGAGAATGCTGCGCTCGCCGGAGAGCCCCAG
CAACTGCTGGTCGAGCAGCGCCAGTGGTGCATGCCGTTGTACGTTGCCACTGCGTGCAGG
CAACTGGCCGGCCAACACGCGCAACAGCGTGGACTTGCCACTGCCGTTGTCACCAACCAC
GGCGATGCGCTGGCCGCGGCGGATGTCCAGCTGCAACGGCGCGCGGCAGCCATGCGGCAG
CACCAGCGACTCGGCCTGCAGCAGGCGTGCGCTGCCGCGTTCCCCCTCGCCGGCAAACAG
TGCCAGCTCCGGTGTGGCGTGAACCGCCGAGGCTGCAGCGCGCAGCTGGTCTGCGCTGGC
CTGCAGGCGCTCGGCCTGTACCTGCTGTGCGCGGCCGTGGCTGCCCTCTGCACGTTGTTT
CTGTCGGCCGAGCAGGATCGGCGCCTGGTTGGCCTGCTTTGCATCGCGATTGCCACGTGC
CTGGCGTTGCTGCTGGCGTTCGTGCTGTTCGCGCGCACTGCGCTGCTGCTGCCGGTGCTG
GGCGCGGGCGTGGTCGAGCTGTGCCGCGGCCGCTTCGCGTTCGGCGGCACGCGCGTCGGC
GTAGTGCTGCCACGGCCCGCCATAGCGATGCAGCCCGCGCGCGTCGAGCTCGACGATCTG
CTGCATGTGCGCCAGCAGTTCGCGATCATGGCTGATCACCAGCAGGCCGCCGCGCCACTG
CTGCAACCGTTCGTACAACTGCTGGCGATGGCGGGCATCGAGGTGGTTGCTGGGTTCGTC
CAGGATCAGCCAATCAGCGCCGCTGGCCCAGGCGCCGGACAGCGCCACCTGCATGGCCTG
GCCGCCACTGAGGCGCCCGGCGGGTTGGGCCGGATCGAGGTCGTCGGGCAGCCGTAGCGC
CTGCCATTGCTGCTGCAGGCGCTCGCGCAGGTCCCAACGCTCGCCGACGCAGGCGAAGTC
GGCCTCGTCCACGCTGCCGGCTTCGATGCGTTGCAGCGCGGCCAGTTCAGCGCCAACGCC
GGCCAGTTCACCGACCGTGCCAGCGGGTGGATAGCCGGGCGTCGGCAACAGGAACACGCG
GCCGCTGCCGCGTACCTGCCCGTTCTCTGGCTGCACCCGGCCGGCGAGCAGGCGTGCGAG
CACGCTCTTGCCAGCGCCATTCGCACCGACCAGGCCGGTGGCGACCGGATCGAAGGAAAA
CGTCAGATCGGAAAACAGCGGGCGGCCGTCGGCCAGTCGATACGACACGCGATCGAGCGT
GAGGGAATGCGGGGTCATGCGACCTCCATGGATGCCGGGTTCTCCCCTGCGCGCAGGGGC
GGGAAGAGTCAGGCCGTCTGATGGGAAGACGGCGGCATCAATGGCGCATTGGTCGCGAGC
CTCTTGGAGGAATGAGGGGCCAGTATAGCGGGACTGGCTGAATGGCTGCGTGCAGCGGTA
GAGCCGAGCCATGCTCGGCTGACCTTAAGCACCACGCATGGCGTGGATCTACGGCACGGT
ACCCAGGCGGGCGCCGACGAAGTCGATGAACACCCGCAGCTTCGGCAGTACGTGTCGGCC
CGAAGGCCACAACAAGTGGAAGGTGCCGCAGGAGTGCACATGATCCTCCAGCACGGTGAC
CAGGCGGCCGTCGGCCAGCGCATCGCGCACCGAGTGCACCGGCACGAAGGCCAGGCCGAC
ATCACGCAGTGCCAGCGCCACCCGCGCTTCGATGGTGTTGGCCACCATGTGCACCGGAAG
TTCCTGCGGTGCTTCGTCATCGGGCCAGTGGATCGGCCACGGCTCCAGCTTGCCGGTGCT
GGGGAAGCGATAGTGCAGCAGCGTGTGCTGCATCAGTTCCGCCGGCGTGCGCGGAACCCC
GCGGCGCTGCAGGTAGCCCGGCGAGGCGATTACACGGCGCGGGAACACCCCCAGCCGGCG
TGCGTTCATCCGCGAGTCGCTGGGTTCACCGACGCGCAGCACCGCATCGAAGCCTTCCTC
GATGACATCGACCAGGCGGTCGCTGAAATCCAGGTCGAGGCGGATGTCCGGATACGCCGC
CATGAACTCGGCCATCAACGGCAGGGTGAGATCGCCGACCAGCGGCAGGCTGATGCGCAG
CGTGCCGCTGGGCGTGGCGTGCGGTTGTGCCAGCTCGGTGCGTGCGGCATCGCGCTCGTC
GAGGATGCGCCGGCAGCGCGCCAGGAACAGCTGGCCCTCGGCGGTGAGCGTGATGCTGCG
CGTGCTGCGGTGGAACAGGCGCACGCCCAGTGCATGCTCCAGCCGGGCAACGCACTTGCC
GGCGGCCGATGCGGAGATGCCCTGCAGGCGCCCGGTCTCGACGAAGCTGCGCGTGTCGGC
GGCGTGCACGAAAGTCTGCAGGTTGGCGAGATTGTCCAGGACTGACATCGGCGTAGGGGC
AATGAAAGCGGCAGGGTAGGGGCGGCGTGATCACGGCGGGCGGCGCCGCTACCGCAACAC
TGTGGTGCAGGGTGGGGGGCGCCTGCTGTTGCGGCCTTGCAGTTCCGGCCATCATGCCGA
TTGCGGACTCCACGGTCCATGATGCCCGGAGCCGCAACCGGCTTTTTGCACCGCGCCGTG
CTGCCTAACGTGGCGGGCCTCTCCCCACGGATCACCGCGATGAATGCCGCTCTTTCCCTC
GAACCTGCACCGATGCTGCCTTCGGTGCAGCGGCTGCTGCAGCAGGTCCACCCGACGCGC
CTGGTCGGTGCGGTGGTGCTGGTGTGCGAGCACGGCGTGCTGCGCCATGCCAGCGCGACC
GGGCAGGCCGATCGCGAGTCGGCCCTGCCGATGCAGCGCGACCAGCTGTTCCGGCTGGCA
TCGGTCAGCAAGCCGCTGTTGAGCACGGTGATCCTGCGCCTGGTGGCCGAGGGCGTGCTC
GACCTCGATGCGCCGGTGCGGCGCTGGCTGCCGGACTTCCGGCCGGCGCTGGCCGATGGC
CGCAGGCCGCCGATCAGCCTGCGCCAGTTGCTCAGCCACAGCAGCGGGCTGGGCTACCGT
TTCCTGGAAGCCGATGCGCACGGACCGTACGCCCGGGCCGGCGTCAGCGATGGCATGGAC
GCCAACCCGGTGTCCCTGGCCGAGAACGTGCGCCGTATCGCACAGGCGCCGCTGTTGTTC
GAACCGGGCAGCCAATGGCTGTACTCGTTGGGCGTGGACGTGGCCGGTGCAGTGGCCGAA
GCGGCGACCGGTGAAACGCTGCAGGTGCTGTTCAAGCGTTTGCTGGCTGCCCCCCTGGGC
CTGCGCGATACCGCGTTCGCCACGCGCGCTGCCGCACGGCTGGCCACGCCGTATGTGAGC
GACACGCCCCAGCCGCATCGCCTGCAGGAAGGGGAGGTGGTCGCGCCGTTCGAGGGAACG
GTGGGCATCGAGTACAGCCTTGCGCGTGCCCTCGATGCCAGCCGTTTCGCTTCGGCCGGC
GCCGGCCTGGTGGGTACTGCCGATGACGTGATGTCGGTGCTGGAGGCGCTGCGTGACGTG
CAGCGCTCCGGCCTGGTGCCGCCCGCGCTGGCGGCAGAGATGGCCAGCCCGCAGGTGGGC
GAATTTGGGCCGCCGGAACCGGCCGGCTGGGGCTTCGGGCTGGGCTTTGCAGTACTGCGC
GAGGCCGCTGCCAGCGGCACGCCGCAGCGCGAAGGCACCTGGCGCTGGGGCGGTGCTTAT
GGGCACAGCTGGTTTGTTGATCCGGCGCGTGGGCTGAGCGTGGTGGCGCTGACCAACACC
CTGTACGAAGGCATGGATGGTGCCTTCGTCGATGACCTGCGCGATGCGGTCTATGCAGAC
CTGGAGGCTGCGCGATGAGCGGCCACGCCATCGATGCGGCCAGCCCGGCCGGTGAGGCCA
CACGCTTGCCGTGGGCGGGCCTGCTGGCGCTGGCCGGCGGCGGCTTCATCACCCTGTTGA
CCGAGACCCTGCCGGCCGGCGTGCTGCGACCGATGGGCGACAGCCTGGGCGTGAGTGATG
CGGCGGTGGGCCAGCTGGTGAGCGTGTATGCGCTGGGCTCGGTGATGGCAGCACTGCCGA
TGACGGCGTTGACCCAGCGCCTGCCGCGGCGTCCGCTGTTGCTGGCGGCCATCGCCGGCT
TCGTGGTGGTCAACACGTTGACGGCGCTGAGCAGCAGCTATGCGCTGATCCTTGCTGCGC
GTTTCCTGGCCGGCGTGAGCGGTGGCCTGCTGTGGTCACTGGTGGCTGGCTATGCCGCAC
GCATGGTGGTGCCGTCGCTGCAGGGGCGCGCGATCGCGGTGGCGATGGTGGGATCGCCGT
TGGCGCTGTCACTGGGCGTGCCGGCCGGTACGTTGCTGGGCCAGCAGGTCGGCTGGCGCT
GGGCGTTCGCGTTGATGAGCGTGCTGGGCGTGGGCCTGCTGGCGTACGCGCGCTGGGCAC
TGCCGGCGCTGCCAGCGGCCGGTGCCGGTCAACGTGCGTCGCTGGCCAAGGTCTGGCGCA
TGCCGGGCGTGCGCAGCGCGCTGCTGGTGATGGTGCTGTACGTGCTGGCGCACAACGTGC
TCTACACCTACATCGAACCGTTGGCGGTGGAGGCGGGTGCCGGCCCGTGGCTGGACCGGC
TGCTGCTCGCCTTCGGCGTGGCGGCGATTGCCGGCATCGGGATTGCTGGTTGGGGCGTGG
ATCGCCACCTGCGTGCGCTGGTGTGGGCGGCGGTGATCGGCTTCATCGTACCGGTGCTGG
CCTTGCTGGTATGGCCCGGCGTGGCCAGCGCGCTGCTGCTGGCGACGATCCTGTGGGGCG
TGGCGTTCGGCGCGGTGCCGACCCTGTTCCAGACCGCCTTGGCACGACGCGCCGGGGCCG
CTGCGGACCTGGCGCAGTCGATGCTGGTGACCGGCTGGAACCTGGCCATTGCGGCCGGCG
GCGTGGCAGGCGGCGTGCTGCTGCAGGCCAGCGGCCCGAGCCAGCTGGGATGGTTGCCGC
TGCTGTTGCTGGCGGTGACCGTCGCGTGGTTGCTGGCACGGCCGAAGGCGTGGGCGTAGG
CGGCGCTCAACGATGATGCGGTGCCGGCCAGCGGCCGGCACTACCGTGGGCCGCGCCATC
CTCGCATGGCGTGGATCTACCGAGCGCAGCGACCCGCGTTTGCTTCTTCTGTTGATTTCG
TGGTGGGACCGCCGCCAGAACCTGTCAGAGACCGTCCCGGCCAACGCCGGGATAGCTGTA
CGCGACCCACCACCAGGGGCTCTGCCGTTGGCCGTCCTACTCGATCCCTTCACGCTCGAT
CGGCACGCTGCGCGGGTTCCGCATGTGCTCGCGTGCAGCGCCGTACTGCTGCTGCCGCTT
GTGGTGGAAGGCGACGAACTCATCACGCGGCAGCGGCCGCGAGAACAGCCAGCCCTGGCC
GAATTCCACATGCCGGCTATGCAGGTAGGCCAGCTGCGCTTCGGTTTCCACGCCCTCGGC
CACCACCCACAGGCCCAGCTCCTTGGCCATGTCGATGATGTGCGGCGTGACCGGGCTGGT
GGCGCTTTCGGTGCCGATCGCATCGATGAACGACTTGTCGATCTTCAGCGCATCCAGTGG
CAGCTGCTGCAGGTACTGCAGGCTGGAGAAGCCGACGCCGAAATCGTCGATCGCCACGCT
GTGGCCGGCGCGGCGGGCGGCGGCGAGCATGGTGCGCGCGCGGTCCAGGTCGAGGAAGCC
ACGTTCGGTGGCCTCCATCCAGATCTGCTGCGGCAGGATGCCGCTTCCGGCCATGTGCCG
GGAAATCATCTTCAGGGCGCGGCCGCTGCTGATGTCTTCGGCGGCGAGGTTGATCGCGAT
GTGCGCGCTGCGGTCGGCCACCAGCAGCTCGCGCATGTCGCGCACCACGTTCTCGATCAC
CAGGTCGGTGACGTCGGCGATCATGCCGGCCTCTTCGGCCAGCGGAATGAACAGGTCCGG
CCGCACCTGGGTGCCATCCGGGCGTTGCCAGCGCACCAGCGCCTCGGCGCCGACGCAGAT
GCCGGTGTCCAGTTCGATGATCGGCTGGTAATGCAGGTACAGCTCGCGGCGGCGGATGGC
GGTGGCCAGCTCACCGCGCAGCGACAGGCGGCGCCGCGACAGCCAGATCACCAGGCCGGC
CCCGGCGGCGGCCAGCAGCAGGCCGACCGGCACGTACAGCCATGCCTGCTGGCGGAAGGC
GGCGGCCAGCGCGGTGCGCGGCGTGGTGGCGATGGCTAGCCATTCCTCGTTGCGCGCGCT
GGCGAACAGCGTGGCGTGATCCAGGCCTTCGCCGGGGTCGCGCAGCAGTGCCTGCAGCAG
GTCCGGATCCAGGCCGGGCTGTTTGGCCAGCAGGCGTCCATCGGGGCTGGCCAGCGCCAG
CCGCACGTTCGGGTCGGCAATGACATCGACGAAGCGGCGCGGGTCCACCAGTGCGTCGTA
GGACCCATACAGGACCGCCAGCACCTGGCGGCGGCCGCTGATTTCCGGGCGCACATCCAC
TGCAATGCCTGCGCCATCGCTGGTGACGTGGTCCGGCGTGGGTTGATCCACATCGGACAG
GAACGGACCCCACGAGGTGCAGCGCAGCTTGCCACCTTCGAAGTAGCCCATCTGGTCGAT
CGATGGGGTGGTCATCACCAGGGTCTGCATGCGCCGGATGTGTTCGGGGCTGCAGGGTAC
ATAGGCGCCGGCCTCGGCCGATTTCAGTGCCGCCAGCGCTTCCTGGTAGGACAGGTCGGA
GCGGCGCAGGGTGCGATCGGCGATGTCGCGCAGGCGCTGCTGTTCGACGCTGATCGCGCG
GTCCCAGGTGGCGTAGGCCATGACCGCGATCGGCAGCGCAGCGGCCAGCAGGGCCAGGGC
GGTGCCGCCGATGATGACGCGCAGCCGGCTCATGGCCGGGGCTCCAGCGGGGCGGGCGGG
GCAGGGCGCATGGTGGGCCGGTCCTTGGGCAGGTGCGGCTATCTGAGCATGGCGCCGGGC
CGGGCGGAATGGGATCAATACGGTATTCGGTCACATTGTGGTGAAAGCGGCCCGCTTTGA
CGCAATGGGTCCGTCTGGCGCTGGCGCTCGGCGCCGCGGAGGACTACCGTCGAATGCTTC
GCCCGCCCCTTTTGCCCGCGCCCATGACCGAGCCCGCAACGCCCCCCGAGCACCTGCGCC
GCAGCCTGTCCAACCGCCACCTGCAACTGATCGCCATCGGCGGTGCCATCGGCACCGGCC
TGTTCATGGGATCGGGCAAGACCATCAGCCTGGCCGGCCCCTCCATCGTCTTCGTCTACC
TGATCATCGGCGCGATGCTGTTCTTCGTGATGCGCGCGATGGGCGAACTGCTGCTGTCCA
ACCTGCAGTACAAATCCTTCATCGATTTCTCCACCGACCTGCTCGGCCCGTGGGCCGGGT
TCTTCTGTGGATGGACCTACTGGTTCTGCTGGATCGTCACCGCCATCGCCGATGTGATCG
CCATTGCCGCCTACGCGCAGTTCTGGTTCCCCGGGCTTGAAGCCTGGAAACCGGCGCTGG
CCTGCGTGATGCTGCTGCTGGCATTGAACCTGGTGACGGTGAAGCTGTTCGGCGAAATGG
AATTCTGGTTCGCGCTGATCAAGATCGTGGCGATCTGCGCGCTGATCATCACTGGCGCCG
GGCTGGTGGCGTGGGGCTTCACCTCACCCAGCGGCCACACCGCGTCGCTGTCGAACCTGT
GGAATGACGGTGGCATGTTCCCGATGGGGCTGGTCGGCTTCTTCGCCGGCTTCCAGATTG
CGGTGTTCGCCTTCGTCGGCATCGAGCTGGTCGGCACCACCGCCGCCGAAACCGCCGACC
CCGAGCGCAACCTGCCCAAGGCGATCAACTCGATCCCGGTGCGCATCATCATCTTCTACG
TGCTGGCGCTGATCGCGATCATGGCGGTCACCCCGTGGCGCCAGGTGGTGCCGGACAAGA
GCCCGTTCGTGCAGCTGTTCGTGCTGGCCGGCATTCCCGCCGCCGCCAGCCTGATCAACT
TCGTGGTGCTGACTTCGGCCACGTCCTCGGCCAACAGCGGCATCTTCTCCACCAGCCGCA
TGCTGTACGGCCTGGCCGAAGAGGGCCACGCCCCGCGCGGGCTGTCGAAACTGTCGCGCG
CCGCAGTGCCGGCCCGTGGCCTGCTGTTCTCGTGCCTGTGCCTGCTGGGCGGCACGCTGC
TGATCTACCTGATTCCCAACCTGGTGACCGCCTTCACCCTGGTGACGACACTGGCGACGG
TGCTGTTCATCTTCGTCTGGTCGCTGATCCTGGTGGCCTACATGGCCTATCGCCGTCGCT
ATCCGGAGCGCCATGCTGCATCGATCTTCAAGATGCCCGGCGGCGTCGCGATGTGCTGGG
CCTGCCTGGTGTTCTTCGCCGCCGTGCTGGTGCTGCTGAGCCTGCAGGGCGACACCCGCC
AGGCGCTGATCGCCAGCCCGGCGTGGTTCGTGCTGCTGGGCGTGGGCTATTGGGTGCGTC
GGAGGACCGCGAAGTGATCCGAAGTGGGGTCAGATCCCGTTGCTGAGCAACGGGATCTGA
CCCCGGCAGGTCGCGACCCCGGCAGGTCGCGGGAGGTTGCCGGCCAGCGGCCGGCACTAC
CACGGGTGCAGGACGCCGCCCTGCCGGCCCCATTCACCCAACATTAGCGGGCACGGCCGG
ATCATCCGGCCGCCATGTCCCCTCGCCCCCTCCTGCTCGCGCTGTTGCTGCTGCCCAGCC
TGTGGCCCGGGCTGGCCGCCGCGCGCACCGTCTACCGCTGCGTGCAGGGCAACACCGTCA
GCCTGGCCACCGCGCCGGAGCCGGGATCGCGGTGCACGCCGAAGGAGATCGACGACAACG
CCGTCCAGACCCCGAACCTGTGGGGCAACATGGGCGTGTTCAGCGGCGTGCTGTACGAGC
GCGAACAGGACGGGGCGCTGGTCTACTCCACGCGCAACCTGCCCGGCTCGCGGGTGTTCC
TGAAGTTCACCGTGGCCACGCCGCCAGGCGAGCCGGCGCACGAAGGCCTGGGCAAGGTCG
GCACGCCGCAGCTGGCGCAGCACGCCAGGCAGTTCAAGGCCGCGTCCAGGGCCACCGGCG
TCGATGATGCCTGGCTGCGTGCCATCGCCCACGCCGAAAGCAATTTCGACGCGCTGGCGG
TATCCAGCAAGGGCGCACAGGGCGTGATGCAGCTGATGCCCGAAACCGCGCAGGAATACG
GGGTGAGCGATCCGTTCTCGCCGCAGCAGTCGATCGAGGGTGGCGCGCGCTACATGCGCG
CGCTGCTGCGCCGCTACAACGGCGACCGCCCGTTGGCGGCGGCCGCCTACAACGCGGGCA
TCGGTGCGGTCACCCGCTACAAGGGCGTGCCGCCCTACGCCGAAACCCTGGCCTACGTGG
ACAAGGTAATGGCGCTGTACGCACGCTACCGCGAAGCGATGGGCATCCGCACCGAAGTGC
CGGCGCGCTAGCGGACGGTGCTGCCTGCACGTGGCGTTGTAGAGCCGAGCCGATGCTCGG
CTGCGCCAATTGCAGCCGAGCATCGCCTCGGCTCTACACAAAAGCCGCTCAGCGCGAGGT
GGAGGTGCTGACCAGGTCGTAGCGCTCGATGCGGCCGACGCGTGCCACCTCGGCCTGCAC
GTCGGCACGCTGCTTGAGTGCACGCCACGCGGCATCGATGCGCACATCACCCGGCAATGA
CGGATACGTGCGCATGTCCTGCAGGCTGGCCAGGGTTTCCCCGCGTTCGATGGGCGAGCG
CAGCTGTTCGATCAGCACGGCGGCGGCACCGTCCAGGTTGCCTTCCTCCAGCAGCATTTC
GCGATGGAACAGGCGGGCATCCTCGCGCTGGGCCAGGATCACCGCGCGTGCTGCGTCGCG
CGCCTCGGCATCACCGCGCTCGCGGGCGGCGGCGAACTGCAGCAGCGCCTGCGCGGCCTT
GCCGTAGCCGGCGAGGCCCGGCATGTCATTCACTGCCTGCGCAGCGTCCTGCATGCGCCC
CAGCGAACTGAAGACGAAGCCGACATTCATCTGGTGCTCGACACCATCCGGGCCGAGTGC
GCCGATGCGTTGGGCCTGTTGCGCCGTGGCCAGTGCCTCATCGGTGCGGCCCAGCCGGCG
CAGTGCGGTGAGCCGGCTGTTGAGCAGCCAGGCCACCCATTCCGCTTCGGCGGCGGCAGG
TGATTCGCCGTTGCTCGCGGCACCGGCCATGCCCTCGGTCAACGACAGCACTTCCTCGTT
GCGGTCCAGCATGAGCAGGGTGGTGCTGAACTCGGCCATGCGCGCGTCCAGTGCACGGTC
GAGCAGGCCGGAGACGCGCAGTTCATCGAGGTGGCGCTGCGCCGCCTGCACCGGATCGAA
ACGCGCATCGCCGCGATCGACATAACGGTCGAAGCGCTTGTCGCTGCGCAGGCGGATGAT
CTCGGCCGGGCTGTCGATGCGGGCCAGCGTGGCTGGAATGCCGTCGCCACGGCCATTGTC
GGCCTGCAGCGTGGCCAGCGTCAGCCACAGCCCGGTGGGTTCCAGGCCGGCACTTTTCCA
GCCGTTGTCAAACAGCGCCTGCAGCAGGTCCATGCGCTTCATCGGCTGGTCACGCAGGCG
GTACTGCAGGTAGTTGATGGCGTGGTGATCGACCGGCAGCGGCGCGTCGGCATGCTGCAG
TGCCTTCACCAGGAAGGCGGTGGCTGCGGCCGGCTGGTTGTCCGACAGTTCCACCGACAC
CTGGGTAAGCAGGATCTGTGCATCCTCCGGCAGGGCCTCCTGCGCCCGCTGCAGGTAGCG
GCGGGCCAGGGCCGGCTTCTTCTGCATCAGTGCGGTCCAGCCAGCGACCTGCGAGGCGCG
GCCACGATGCTCGGCATCGAAGTCGTCCAGCAGGGGATCCTCCATCAGCCGTTCCATGCT
GATCAGCGCGCCCAGCGTGTTGCCACTGCGTGACTGCTGGATGGCCTCATCCCAGCGCGT
GGCATAGGCCTGGTGCATCGCATCGGCGGTGATTGACGGCTTCTGCGGCGCCACCGTGAT
CGAAGCAGTGGCGGATGTGCTGGCCAATGCGGCCAGCAGCAGGGCGGTGAGCGGGAGAAC
GCGGGGCATGGAGAATCTCCATCCGTGGGAACCGCATTGAACCTGCTGCAGCCAGCGAGG
ACAAGCACGACGAAGCGAATTCTGGCGTTCAGCCGCACAATCGGCCGTGGCGGATCGCAC
GCGCAGCGTCTATTGTCGGTGCCTCTTCAGACAGCAGGCAGGCAGCGCAGCACGATGGCA
CGGTGGCAATGGATGGCGGCAGGCGTAGCGTTGGCGACGGTAGTGGCATTGGCTGCGACC
TGGTGGGAGACACCGCTGCATACGCTGGCTGAACCGGCGGGTCCGGCTCCGACGCCGTTG
GCGTGGACCGCGCAGATTGAACCGCTGGCCGGCGATGGCCACCCGGGTGACCGTGATGGC
GCGTCCGCGCAGGCACGCTTCGCCGATCCGTACGCGTTGCTGCGCAGTGCCGATGGCAGC
GTCTATTTCACCGATGCCGGCGACAATAACCGGATCCGTCGCCGCCTTCCCGATGGCCGC
GTTGAAACGGTGGCCGGGCAGGGCGAGGGACGTGTCGATGGCCCTGCACTGCAGGCCAGT
TTCAACACGCCTTCGGGCATTGCCGCCGACGCGCAGGGCAACCTGTATGTGGCCGACACC
GGCAACCATGCGATCCGCCGCATCAGCACCGATGGCCAGGTGACCACGCTGGCCGGTGGC
GAACAGGGCCACGCCGACGGCCCTGCCGCGCAGGCCCGCTTCGATGCGCCGATGGGCATC
GCCGTGGATGCGCAGGGCCAGGTTTACGTGGCCGATACGTTCAACGATCGCATCCGGGTG
ATCGGTACGGATGGCAGCGTGCGCACCCTGGCCGGTGGTGATCGGCCGGGCCTTGCCGAT
GGCGTGGGCGCCGCTGCGCGCTTCGATACGCCGGTGGCGCTGGCCTTCGACGCGCAGGGC
GCGTTGCTGGTGGCCGACCTGTTCAACAACGCCGTGCGCCGGGTGGGTGCCGATGGTACG
GTCAGCACCGTGGTCGCCGCCGGTGGCGTGATCAATGGGCCGCTGTCGTTGGCCACCACC
CATGACGGCGTGCTGTACGTGGGTGATCTCGATGGCCGCATCGTGCAGGTGACGCCGCAG
GGCCATCAGATCGCGCTGGTCGGCAATGGCCGCCTGCCGCGCCTGGCCCGCCCCAGCGGA
TTGGCGCTGGATGCCGATGGCAGCGTGCTGGTGGCCGACGCCGCCAGCTACCGCCTGCAT
CGCCTGCGCCCGCTGCCGGTGGGCGACCTGCCGGCACCGGCACTGGTCGGCCCGGCTGCC
GATGCCGCGCTGCCGAAGACCGGGGGCCGTTGGCCGCTGGCACCGCAGGACAGCTGGCAC
GAAGTGGTCGGCACCTTGGGCGAGGTGCGCGGCAACTTCACCGGTGAGAGCCGCCACCAC
CTGCATGGCGGCTTCGACGTGCGCGGTGATGTGGGCCAGACCGTGCTGGCGATCGCCGAA
GGCAAGATCAGCAGCCCGGTGGCCGCCTGGAACCTGGGTGAGCAGGCCGAGGGCCTGGTC
GTGGATCGCCTCAAGTACATCCACATGCGGGTCGGCCGCACCCCGCGCGACGAACCCTAC
GATGTGCGCTGGCAGGCGCTGTACGACGAGCAGGGCAGGCTGGAGCGGATGCGCGTGCGC
CGCGGCATGCGCATCCACGTCGGTGACCGCCTGGGCAGCATCAACAACCAGGCGCACGTG
CACCTGGCGGTGGGTACCGCCGGCTTCGAGACCAACGCGGTGGCGCTGGGCTTCCAGGGC
TACGCCGACCACTTCGCGCCGCGCATCACCGATGTGGCCCTGCTGGACGACAACGACCAG
CCGATGGCCGCCGGCAGCGATGGCGTGGTGATGGTGGCGCGCCAGGGCCGCGGCGTGCAG
ATCGTGGTCGAGGCCTGGGACCAGGTCGACAACAACCTGCCGCGCCGCCGCCTGGGCATG
TACCAGGTGGGCTACCAGATCCTCGACGCCGGTGGCCGAACGCTGCAGGGCTACGAACAG
CCGCGCTGGAACATCGTGTTCAACCGCATGCCGCCGCAGAAGGAAGCGGTGCGCGTGGCC
TACGCACCGGACAGCGGCATCACCGTGCATGGCAGCGCGGTCACCCGTTTCCGCTACCTG
GCCACCAACACCGTGCGCGACGGCCTGATGGAAACCGGGCGCTGGCAGCCGGCGGCGCTG
CCGCCGGGCGAGTACATCGTGCGCGCCAGCGTGCGCGACTACAGCGGCAACGAAGGCGTC
GGCCCGCGCGAGATCAGGGTACGGCTGCTGCCATAGCCGCAGCCGGGGCGCCGCAACGTT
CGCGCTCGGCGTCCATGTCTTCCAGCGGCCGCACTTCGATGCTGCCGAAGCGCGCCCACG
GGAAGTCGCGGGCGATGCGCATGGCTTCGTCGCGGTCGCGGGCGACGATCAGGTTGAAGC
CGGCCAGCAGTTCGCGGGTTTCGGCGAACGGGCCATCGAGAACACGGCTGTTGCCATCAC
GCACGCGCAGGGTCTGTGCAGTGTCGACCGGCTGCAGTTTCTGCGCGGCCAGCAGCGTGC
CTTCGGCCTGCAGCTTGTCGGCGTGGGCCAGGCAGTCGCGCATCAGCGCGTTGAATTCTT
CGATGGGCAGGGCCTGCAGCAGGGCAGGCTCGATGTAGATCAGAAGCAGGTACTGCTGCA
TGGCACGGTCCTGGCGGGGGCGGGGTGCCCATGATGGCGCAGGATGGCGCATGGGCATGT
TGCAGCGCAGAAGCGCGCCTTCGGCGGGGGCGGCGAACGGCGGAGCCCCTCCGTGGTGTG
TTTGGGTGGGTCGCTGAAAGCGGGTTTCCTGAGGGTGGGCCGGGGGGGGGGGGGGGGGGG
GGGCGCCGGGGGGGCCCGGGGTGGGGCCGCGCGGCCCCCCCCCGGGGGGGGGGGGGGGGG
GGGCGGGGCCCCCCCCCCCCCCCCCCCCCCCCCCCCCCCCCGCCCCACCCCCGACAGATC
CCCGGTGGCCAGTAGATCCACGCGATGCGTGGATCAAATCTGTCGGATCTCGAATTGAAT
CCGGGGTCAGAGCCGTTTTCCTGCG
>contig00021 len=47613 cov=32.5 corr=0 origname=NODE_21_length_47613_cov_32.472380_pilon sw=shovill-spades/1.0.4 date=20230425
CGGGCAGTCAACGTGGGCGTAGTGACGGATCGGGGATTCGTATTCGACGTGCGCGGTCGA
GATCGTGATACCACGAGCCTTTTCTTCCGGCGCGGCGTCGATCGAGGAGTAGTCCTTGAA
CTCGCCACCGAAGCGCTCGGCACCGATCTTGGTCAGTGCGGCGGTCAGCGTGGTCTTGCC
GTGGTCGACGTGACCGATGGTGCCGACATTGACGTGCGGCTTGGTGCGCTCGAACTTACC
CTTGGCCATGGCTGCTTATCTCGAATTCGTCTGAGAGGTGATGCTTAAGATGGTGCTCAC
GAAAGGAATCGAACCTTCGACCTCTTCCTTACCAAGGAAGTGCTCTACCGACTGAGCTAC
GTGAGCCGAGTTTTGCATTATGACATGAACTCGATAAGATTCAAAGTTCATTCAATGGAG
CGGGAGACGGGAATCGAACCCGCACCATCAGCTTGGAAGGCTGAGGTTCTACCATTGAAC
TACTCCCGCGCCGGGAATGTCACAACGTGAAACTGGTGGAGGGAGGTGGATTCGAACCAC
CGAAGGCGTAAGCCAGCAGATTTACAGTCTGCCCCCGTTGGCCGCTTGGGTATCCCTCCT
TACCACCCCATTCCGTTGCCGCCGAAGCGTTGCGGTGTGTGGTGGTGAGCCGCTTATTCT
GCTGATGGGACGGGGGGCTGTCAACGCTTTTTTCCATCTTTTTCACACGTTGTCGCAAAC
CCATTGATACGCAAGGTTATTGACCGGGGACCGGCAGGGTCTCGCTGGCGAAAATTGCGA
CATGGGGGACTCCGTCGGCGCCGATCCAGCCCCGATACATGCCCTGGGTGTTGAACGGCG
TGGCCATTCTGCCGTCCGCGGCAAGCACGATCGCACCACCGTCGCCGCCCATCTGCGGAA
TCGTCTCGTTGATCACGCCCTTGCCGGCCTGCTCCGGGCTCTGCCCCTGGTAGCGCATGC
GCGCACAGATCTCGTGCGCGGCCGCGGTGCGGATGTAGTACTCGCCCCAGCCGGTGCCCG
ACACCGCACAGCGCGCATCGGCCCAGGTGCCGGCGCCGATGATCGGCGAGTCACCCACCC
GGCCATAGCGCTTGTTGGTCATGCCGCCCGTGGAGGTGCCGGCGGCCAGCTGCCCCTGCG
CATCCAGCGCGACCGCACCGACGGTACCGAAGTGCTTTGCGGTCTCCAGGTCGGCATGGG
CCTGGCCATTGGCCTCTTCCTTAAGCGCGCGCTGCAGCTGCTGCCAACGCTTCTCCGTGC
GGAAGTAGGAGGGATCAACCAGAGCAATGCCCTGCTCCACCGCGAAGGCTTCGGCACCCT
GCCCTACCATCATCACGTGCCTGGACTTCTGCATCACGGTCTGCGCCAGCAGGATCGGGT
TACGCACCCGCTGCACGCCGGCCACCGCACCTGCTGCCTGGGTGGCACCGTCCATCACCG
CCGCATCCAGCTCGTTGTGGCCGTCATGGGTGAACACTGCGCCCTTGCCAGCGTTGAAGG
TCGGATCGTCCTCCAGCACGGTGATTGCCGCAGTGACCGCTGCAAGCGCCGGACGACCGG
CCGCCAGTTCGGCATGGCCTTTCAGCAGTGCGGCGCGCAACGCATCGCGCGCAGCCTTCT
CTTCGGTCGGCGACAGGTCCTTGCGTTCGACGCCGGCGCCGCCATGGATGACCAGCAATG
GCGACGCAGCCGGGGCGGCCTGGGCGATCAATGGAAAGGACAGCAGCGCGGACAGCGCCA
GGCGCAGTTTCATCAGGTACGTCTCCAGCAGGACAAGGGAATGGATTGCAGGGTAGCGCC
GGCCGCTGGCCGCAAGGGGCGCATCAGCTCAGGGAAAGTGAGTTGCCGGCCAGCGGCCGG
CGCTACCGAAGCGTGAACTCGATCTGGCCGTCGCTGATGTCGGCCACGGCCTGGTAGTCG
GCCTCGGCCTGGAAATCGTCCAGGCGCATACGGCTGCCACTGGCGACCACGGTCACCGGA
ACGGCATGGAAGCGCAATGGTTCGCCCTCGACCAGGCGATCGGCATCACGACCGGGGCTG
ACCACCCAGACCTTGCCCTCGCCATCAGCGCTGTAGACCTGGGCCTGGCCATCGGGCTCC
ACGCACAGGGCGGTGTCCTCATCAACGCCGATGCCGACGATGTCAGGGTCGCCGCTGTCC
TGCGCGGCGCGTGCCACGAACACGATGAGGCGGCCAAGGCGGTCACGCTTGTCGAAATGG
GTGTCGGTGACCACGCGCTGCAGGTAGGGCATCTGCAGGAAGCCACTGTCCATGGTGACT
GCGCTGCCCATCGGATCGGCCAGCGCACCGGCCGAGCTGATGCTGCCGCCATCCATGGCG
CCATAGGCATAGCCGCCGAGGATGGCCAGGCCAGCGCTGGTACCGGCAATCGGCTTGCCG
GCGCGTACATGGGCGTTGAGCGCGCGGTTGAGTGCGGTGCCCTTCCAGAAGCGGATGTAG
CGCGACTGGTCGCCGCCGGCAATGAAGATGGCATCGGCCGCAGCGACCACGCGCAGCACG
GCTGGATCATCGGCACCGCGGCGGCTGTCGAAGACCAGCGTCTGTACCGCGGTGGTGCCG
CCGATCTCGCGGTACAGGCGGTCCTGCAGTTCATCGCCACCGGAGGCACGCAGGATCAGT
ACACGGCCATTGCCGGCCTGCTTCAACCACCACTGGAAGGCATCCGGCACCCACTCGCCA
CCGCCCATTAGCATCATCGCGGATGCACGCGGCCCGGGACGTGGGGCCTCAAGGTCGCCG
ACCTCGTAATAGGAAAAGCCCGGGCCCTGCAGATCCTGCGCGGGCGCGGCCGACGGCCAG
GCCAGCATCAGCAGCGCCAGCCAGGCAACAGGGGTACGCAGGGTTCCGTGAACGCGTCGC
ATCTTGATCTCCCTGAACAAAATCGACTTGCAAGCGTTTTCACTCTTTGCCAGATAGGGA
CCCAGTAGTCAAGGACATAAAAAAGGCGTTAAATGCGCGCGCCCATTCCGGAAATCTGAA
TGGGGGACAGGCCCCTCCTCTGCGGGCCGGCTTCATTTCCGAGAATTCCTCATGCGTAGA
AAGGCGATGGCGTGGTCGATCCAGCTAGCGTTGATGGGTGTGGCTGCTTCCGCGGCCGCC
CAGGCTCCGGCGTCCTCTCCGGTACAACAACTGGACGCGGTGCAGGTCACCGGTTCGCGC
ATTCCGCGCGCCCAGGTGGAAGGCCCCGCCCCGATCACGGTGATCAACGCCGAACAGATC
CGCTCCAGTGGCTTCACCAGCGTGCCGGACGTGCTGCGTGCGATGACCCAGAACGGCGGT
GAGACGCAGAGCCAGCAGTCTTCCAGCGGCGCCGACTTCTCGCCGGGTGCCCAGCAGGTG
GACCTGCGCGGCCTGGGCCCGAACCACACGCTGGTGTTGGTCAATGGCCGCCGTATCGCC
GACTTCCCGATGCCGTTCAAGGGCCGCAGCAACTTCACCGATGTCTCCAACATTCCGCTG
GGGATGATCGAGCGCATTGAAGTACTGACCGGCAGCGCCTCGGCCATCTATGGATCGGAC
GCGATCGCCGGCGTGGTCAACTTCATCCTGAAGAAGAAGGCCGACGGCACCACGATCGAC
ATGCGCATGGGCACCACCACTGAAGGCGGTGGCGAGTCGTTCGACATGAGCATCGCCAGC
GGTTTCAGCCGTGGCAACTTCAACGCGGTATACAGCGTCGAACTGCAGTCGCAGACGCCG
CTGTGGGCCTATGAGCGCGACATCCAGGACTCGACCCAGGACGGCCCCACCGAGGGTTCG
CGCATCGCGCGCCGTGCGTACCTGCGCACCGACTACAACGATGACTATCTGGACCCCGGC
GCCGCCACCTGCGAAGCGCTGTCCGGCCAGAACCAGGGCAGCACCTACCGCGCCTACCGC
CCGAAGTACGGCTACTACTGTGGCAGCGACAGCTCGATCGGCTACGGCACCATCCTCAGC
AAGCGCCGCGGTGCCAACGGCTACGCGTCGTTGAGCCATGACTTCGACAATGGCCAGCAG
TGGTTCGCCGACGTGCAGCTGGGCTACCACACGATGTCGCTGATGCGCGACGTCACCAAG
TGGGGCCGCATGGACGCCAACGGCGATGAGTCGGGCTACTTCAACAACGAAGCCACCGGC
GAGATCGAGTTCTGGCAGCGCCAGTTCTCGCCCGAGGAAATGGGTGGCCTGCGCAATGCC
ATGGTGCGCAGCACGCAGAAGACCTTCAGCGTGACCACCGGCTTCAAGGGCAACCTGGCC
GGCAACTGGGACTACGAAGCGGCATTGAGCCATTCGCAGTACCAGTCGCGGATCAGCTGG
GCGCAGATCATCGCCGCCAAGGCCAATGACCTGTTCCTCGGCCCGCAGCTGGGCGTGGAT
GACGACGGTTTCCCGATCTACAACGCCGACCCGTCACGCCTGTACCGGCCGCTGACCCGC
GCCGAGTACGATTCGATCGCCGCGCGTACCACCTACACGCCGAAGTCGCGCACGGAGACG
GCGGCATTCACTCTGACCAATTCCGCGCTGTTCGGCCTGCCCGGCGGTGACGCCGGTTTC
GCCGCGACCGTGGAAGTGGGCCAGCAGGCGTACTCGCTCAATCCTGATCCGCTGGCGACC
CAGTACTACTATTACAGCTGGAAGGATTCGGACGGCCAAGGTTCGCGCAACCGCTGGGCT
ACGGCGGCCGAGCTGCGCATGCCGCTGCACGAAACGGTCAACCTGAGCGTGGCCGGCCGC
TACGACCAGTACCGCTATTCCGGCCACACCATCGGCAAGGCGACCTGGAGCGGTGGCCTG
GAATGGCGCCCGATCGACACGCTGCTGGTGCGCGGTTCGTATGGCACCGCGTTCCGTGCG
CCGGACCTGCACTATGTATTCGCCGGCCCGGGCAACGATGAGACCACCGCCGAAGACCTG
TACAGCTGCCGCGCCGACGGCGCCACCGACTGCGCCGACTACGAGCGCAACCTGATCCGC
AGCCGCACCGGCAACCGCCAGCTCGACCCGGAAACCAGCACCTCGTGGAGTGCCGGCTTC
GTCTGGTCGCCGGCCGTCGGCCTGGACCTGTCGGTGGACTGGTTCGACATCGACATGCGC
GACCAGGTGCAGGACATGGACGTGCGCACGATCCTGGCCAACGAAGCGAACTGCCGCCTG
GGCAGCGCCGACATCACCTCGCCGACCTGCGTGGATGCACTCGCCCGCATCACCCGCAGC
AACGACGGGCGCCTGTATGGCGTGCGCGTGGCGCCGATCAACGTCGCCCGCGAATCCACC
TCCGGCATCGACGTCGGCCTGCGCTACCGCCTGCAGACGGGCATCGGCGACTTCATCTTC
AACGGCACCCACACCTGGGTGAAGAAGCATGACTTCCAGCGCTACCCGGGCGACCGTACC
GAAGACCAGTTCGCAGTGAACAGCGGCTTCGACATCCCACGCACCAAGACCAGCCTGAGC
GTGACCTGGGAAAAGGATGCGTGGTCGGCAACGGTGTACGGTTCGCGCCTGGGCAAGCTG
CCGACCTCGGACAGCTACGACCAGGTGTTCGACTGGGACAGCGGCGACAGCCCGTACGTG
AAGGCGACCTATCGCTACAACGCCTCGCTGCAGTACCGCTTCGACGACCACTCGCGCCTG
TCGCTGTCGGTGGTCAATGTGTTCAACAAGATGCCGCCGACGGACCGTACCTACACTGCA
TACCCGTACTACGACGTGTCCTGGTTCGACAGCGTGGGGCGCACGATCAACCTGCAGTAC
ACCCACAAGTTCGGTGGCAGCGCGCTGTAAGGCACGCCGCATTGCAGAACGTGGACGACA
AGGCCCGCCATTGGCGGGCCTTGTTGTTTGCGGTTCTGGTAGATGCCCACCCTGGTGGGC
ACTGTTTCGCCCCGCCCACCAAGGTGGGCGACTGCCAGAGCGGGCCATCTGGGGTTTTCC
ACACCGCACGTGGAAAGCAATGGGAACTTGGTGTGGACAAGTGGGTTCGAGCGTTGCGGT
GCAGGCGTTTCCGGACGTGGTGATTCTTTGTCCACGGCCCCGATTGTTTTCCACACGGTA
CGTGGAGAGCAATGGGAACTTGGTGTGGACAAGTGGGTGCGAGCATTGCAGCGCAGGCGT
TTCGAAGCGCGGTGAAAATTTGTCCAGGTCGCGCGGGCGAGCCCCTTGTAGAGCCGAGCC
CACGCTCGGCTCCGGCTGGCATCAGCCGAGCATGGGCTCGGCTCTACATCAGGTTCGTCG
GTTCTCCACACCACGCGTGGAAAGCGATGGGAGTTTGCTGTGGACAAGTACCGGCGAACG
TCACACCGCAAGCGTTTCGCAGCCTGGTGTTTTTTTGTCCATCACCGGAAACGCGAACGC
CCCGCACAGGGCGGGGCGTCCGGGGTCGATCCGATGCCGCAGGATCAGACGTTGAAGCGG
AAGTGCAGGACGTCGCCTTCCTGCACGCGGTACTCCTTGCCTTCCAGGCGCAGGCGGCCG
GCTTCCTTCGCGCCGGCTTCGCCCTTGTACTTGATGAAGTCGTCATACGCGATGGTTTCG
GCGCGGATGAAGCCCTTCTCGAAGTCGGTGTGGATGACGGCGGCAGCCTGCGGAGCGGTA
GCGCCCTTGCGCACGGTCCACGCACGGACTTCCTTCACGCCGGCGGTGAAGTAGGTCTGC
AGGCCGAGCAGGCTGTAGGCCGCGTTGATCACGCGGTTCAGGCCCGGCTCGCTCAGGCCC
AGGTCCGCCAGGAAGGTATCGCGGTCTTCGTCGTCGAGCTGGGACAGCTCTTCTTCGATC
GCGGCCGACACCGGCACCACCTGCGCGCCTTCGGCGGCAGCATGCGCACGCACGGCTTCC
AGGTGCGGGTTGTTGTCGAAACCGTCTTCCAGCACGTTGGCGATGTACATCACCGGCTTC
AGGGTCAGCAGGAACAGGTCGCGCACCAGCGCCTTCTCTTCCTCGTCCAGCCCGGCCGAG
CGCCCAGCCTTGCCCTCCGACAGTGCAGCCTGCAACTTGGCCAGCACCGGCTTGCGCGCC
GCCGCATCCTTGTCGCCACCCTTGGCCGCACGCTCGGCACGGTTCAGCGCCTTCTCGACA
CTGTCCAGGTCGGCCAGCGCCAGTTCGGTGTCGATGGTTTCGATGTCCGAGATCGGGTCG
ACCTTGCCGGCCACGTGCACGATGTCACCGTGCTCGAAGCAGCGCACCACGTGGGTGATC
GCATCGACTTCGCGGATGTGCGCCAGGAACTTGTTGCCCAGGCCCTCACCGCTGGCGGCA
CCGGCGACCAGGCCGGCGATGTCGACGAACTCGACCGCGGTCGGGATGACCTTCTGCGGG
TTGATGATGCCCGCCAGCTCGTTCAGGCGCGGATCCGGCACCGGCACGATGCCGACGTTC
GGTTCGATGGTGCAGAACGGGAAGTTCGCCGCGGCGATGCCCGCCTTGGTCAGCGCATTG
AACAGGGTCGACTTGCCGACGTTGGGCAGGCCGACGATGCCGCATTTGATACCCATGGGT
TGAATCCGGGTTTGAGTGTAAGTGGATGATTCGGGATTCAAGGCTCGCCTGCGGGCATGC
CCTCAATCCCCAATCGTCCTTCCAGTAGCCAAAGCTAGAACGCAGCGTACAGCTTGTGCT
TCTCAGCGTAGGTCTGCAGTGCAGTAGAAAGCTCTAGCCTCTCCTCAGTCTCACAAAATC
TCTGGCTCAAGCGGCCCAGCAGAGCTTCGACACCGTCCGGCAACTCATTATGCTGACCGT
ACATTTTCTCCCACCGGACACCTCCATCCTTGGGCACGGCGTCGTCACCGAACAGCACCA
TCTTGGCTTCTTTCAGCACGTCTCCCAATTCGACCAGCCCCATTTCTTCAAGACCTGCGA
GCGTCTCTTCGTAATAGGCACCCGAGTAACTGTCGAAGTACGTACCAATGCCGCCACGCC
AGACTTCGCTACTTGTCACCGAAACCGCGAAGTAGCGCTGATCTGGCGTCAGGAGACCTG
AGAATCCACAGCCCGAGCCGCCTTCCTGTTCCACCAGCCAGTTCCAGTGGCGCCCCGCAG
CGGAATTCTCGTATCGGTCCAGCTCTTCGCGCATTTCCTTGTTTCGCATCTTCGCCTCTT
CCATGCTTTGCCGCGTGCCATTCCGGCACGGCATGCAGAGCCCATCGTTCCGGGCCGCCG
TCGCCAGCAGGATCATGGCGCCACACACGGTGCAGGGAGTACGCGGGTCGGTCATGGTCA
GCGCGGGGTGTGCAGCCGCTTCATCGCTTCGTTGAAATCGCCCTGCACCGCCAGCGGCAG
CACGTCGATCGCATCGTCGATGGCGCGTGCGATCAGCACGTCATCCTCCTTGGACGGGCG
CCCCAGCACCCAACCCACCACGCGGTCCTTGTGGCCGGGATGGCCGATGCCCACGCGCAG
GCGGTGGAATTTGCCATGACCCAGCAGGCGGATGGTATCGCGCAGGCCGTTCTGGCCGCC
GTGGCCACCGTCGAACTTCAGTCGCGCCGCACCGGGCGGAAGGTCCAGCTCGTCGTGGGC
CAGCAGGGTTTCCTCCGGCTCGATCTTCCAGAACCGCTGCGCGGCGGTGACCGACTTGCC
GCTGAGGTTCATGAAGGTGGCGGGCTTGAGCAGCCACACCGTCTGCCCGGCGATCTCGAC
CTTGGCGGTCTCGCCGAACAACTTGCTGTCCACATTCCATCGCGCACCGGCTTTTTCCGC
CAGGGCCTCAACGAAATGAAACCCGGCATTGTGCCGGGTCCGGGCGTGTTCCGATCCGGG
ATTGCCCAGACCGACGATCAGTCGCAGTCCTGCCATGGTTCCTTCCAGTACGGTGCCTGC
CCGGAGGCAGGCACCGTAACGGTATTACTCGGCGGCAGCCGCTTCTTCGTCAGCCTCGTC
GGCCTTGCCGGCCTTGGCGGTGACGATGGCGTCGTCGTGGTCCTTGCCCAGCGCCAGCGC
CGGGATTTCCACGCCCTTCGGCAGCTTGATGTTGGACAGGTACACGACGTCACCGGCCTT
CAGCTCGCCCAGGTCGACTTCGATCGACTCCGGCAGGTCCTTCGGCAGGCAGGTGATGGT
CACTTCCTTCAGTTCGTGGGTGACCACGACGTCGGCAGCCTTGCCGGCCGGCGAGGTGTC
TTCGTTGACGAAGTGCAGCGGGACCGAAGCGGTCAGGGCTTCGTTCTCGTTCACGCGCTG
GAAGTCCAGGTGCATGATCAGCTGCTTGTACGGGTGGCGCTGCATGTCACGCAGCAGGAC
CTTCTGCACCTGGCCATCCAGGTTCAGGTCCAGGATCGAGGCATAGAACCACTCGTTCTG
CTGGGCCAGCCAGATTTCGTTGTGGTCCAGGCTGATGGCGACCGGCTCGGCGTTGCCGCC
GTACACGATGGCCGGGATCACACCAGCGTGACGCAGGCGGCGGCTCGCACCCTTACGCTG
CAGTTCACGCTTGGTGACCTTGATTTCATGGGTCTTCGACATTTTCGACTACTCAGGTTG
TTGCCGCGCCCTGCGGCGTGGCGGTTGAAGATGCTTCCGCGACCAGAAGCATCCGGGTAT
GTCCCGCCGTTGCCAGCAGGGACGAAAACTCAGTCGACGTACAGCGAGCTGACCGACTCG
CCGAAGGCGATGCGGCGCATCGTTTCGGCCAGCATTTCCGCCACGCTCAGCTGGCGGATC
TTGCTGCACACCCGCGCTGCGTCCTTCAGCGGGATGGTGTCGGTCACCACCAGCTCGTCG
AGCTGGGAATTGGTGATGTTGTCCACCGCCGGGCCCGACAGCACCGCGTGGGTGCAGTAG
GCGGCGACCTTGAGCGCACCGCGCGCCTTCAGGGCAGCGGCAGCGGCGCACAGGGTGCCG
GCGGTATCGACGATGTCATCGACCATCACGCAGGTCTTGCCTTCGACGTCACCGATGATG
TTCATCACGGTGGAGACGTTGGCGCGCGGGCGGCGCTTGTCGATGATCGCCAGGTCGGCG
TCATCCAGGCGCTTGGCCACCGCACGGGCGCGGACCACGCCGCCCACGTCCGGCGAGACA
ACAATCAGGTTCTCGGTGCCGTAGGCGCGCCAGATGTCGGCCAGCAGCAGCGGGGACGCA
TACACGTTGTCCACCGGAATATCGAAGAAGCCCTGGATCTGGTCGGCGTGCAGGTCGACG
GTCAGCACGCGATCAGCGCCAGCGGTGCTGAACATCTTGGCCGCCAGCTTGGCGGTGATC
GGCACGCGCGAGGAACGCATGCGGCGGTCCTGGCGCGAGTAGCCGAAGTACGGCACCACG
GCGGTCACGCTGGCCACCGATGCGCGCTTGAGCGCGTCGATCAGCACCAGCAGTTCCATC
AGGTTTTCCGCGCTCGGCGCGCAGGTCGGCTGGATCACGAACACGTCCTGCTTGCGGACG
TTCTCTTCGATTTCCACCTGCACTTCACCATCGGAGAAGTGCGACACCAGCGCCTTGCCC
GGGCGGACCCCCAGTTCCTTGCAGATGTTCTGCGCCAGACGTTTGTTGGCGTTGCCGGAA
AAGACCAGCAGGTTCGGGGACTCTTGCATCATGATTGTCTCGGGCGGGGACGAGTGGCGG
GGATCCGGAGTCGGCAAGGACCCCGATGGACCCTTGCTGCTGACAACACCGCGGTTGTTT
CCACGTCCCGCGCGGGCGATGCGCTGGAAGGCGCGGACACAGCCGCTATTGGCAGGGGCG
GTAGGATTCGAACCTACGAATGCCAGGATCAAAACCTGGTGCCTTGGGCCTCTTGGCGAC
GCCCCTGCATTGATAAATCAGTGTTGCTCGAGTGCATCCAGCAGTGGCGAACGCGCAACG
CCCGCTGCCACCCTTGCCCGCAACTCCTTCGGCAACTTCGACCGCCCCTGCTCTGCAGCA
GCCTGCGATGCGAACTCGACGAAACAACCACTTCCCGAACCGGTCAGCCGCGCCGCGCCG
ATGTCGCTCAACGCGGCAAGCGCTGCCTCGACGGCAGGCTCACGGCGGCGCAGCACCGGT
TCGAACGCGTTCCCGACCAGGGTCCCGGAAGCGAAGTCCTCTATTTTCGCCACTGGGCTG
TCGCGCGTCAAATCCGGGTCTGCAAACAGGACCGGCGTAGGAACATGAACACCCGGTTCA
ACCACCACATACCAGGCCGGCGCCAGCGTGATCGGCTGCAAGCGCTCGCCCACCCCTTCG
GCCCAGGCATTGTGGCCACGCACGAACACCGGCACGTCGGCGCCCAGGCGCAGGGCCAGC
GCGGCCAGGGCATCCTCGTCCAGGCCGGCGCGCCAGAGCCGATTCAGCACCACCAGCACG
GTGGCCGCATCGGACGAACCGCCGCCGAAGCCACCACCGGCAGGAACGTGCTTTTCGACG
ATGATGTCAGCACCTTGCGCGCCCTTCGCCTCATCCTGGAGCAGGCGCGCGGCCCGCACC
GCCAGGTCATCGGCCTCGGCCACGCCGGCCAGGCCCTCGCCCTGCCGACGCACCTGACCG
TCTTCACGCAGGCGCAGGCCGATGCGGTCCCCCCAGTCCAGCAGGCGGAATACGGTCTGC
AGCTCGTGGTAGCCGTCGGCCCGGCGGCCAGTGATGTGCAGGAACAGGTTCAGCTTGGCC
GGGGCCGGCCACCAGGACCAGCCCGCGTCGTCGCGCCCGGCGCTCATGGCGTGCCCTGCC
CCCACTGGTCCACCAGCAGGCGCACCTTGGCGTCGCCATTGCTGGCCTCGATCCGTCGCG
GCAGCGCCGGTCGTCCGGCGTCGGCCGGGTACCAGTCCAGGTACTGCACCTGCCAGCCCA
TCTGCTGCATGCGGCGCGGCCGGCCTTCACCGTCGCGCTCGACCTTTTCCGGACCGGCAG
CATCCCCGGCCACCAGGCCGCGGATCCACTCCGGCAGCTGATTGACCGGGATGTCCCAGC
CAGTCGCTTCCAGCAGCAGCTGCTGGGCGTCCTCGCCATCGCGCGGACCGCCGGACAGCC
CTTCCAGGCGACCGGCTTCGGAATGGGTGTCGCCGGTCAGCTTCCAGCTCTGCCGGGTCA
CCGGCGCGCTCAGTTCGACCACGTAGCGGCGGCCGTCCTGCTTCCAGTCGATGCGACCGC
TGCCGCCGTCCTTGCCCTTGCTGACCGCCACCCGCCCCTGGAAGGCCCAGTCCGGCTGTG
CCTGCAGCGCGGCCACGCGCGCTGCCTCGGCCTGCGCCGCTTCAGCCGAAACAATCTCGA
CCACCGCTGGCGCCGGGGTCTTCTGCGTGCCGACACTGGTACAGGCGCTCACCGCCAGGG
TCACGGTCGCCAACAGCAGCGGCCGGATCAGGGAACCACTCATGGATTGAATTTCTCACG
GGCGCGCAGCAGCGCGCGGTTTTCAGGGTCGAGCTTGGCCGCTTCGTCGAAGAAGTGGCG
GGCCTCGTCATGCTTGCCCAGCACCCACAGCACTTCGCCGACGTGGGAAGCGATCTCCGG
GTCCTTGGCCAGGGTCCAGGCCCGGCGCAGCTGTACCAGTGCCTCTTCCTTGCGGCCCAG
GCGATACAGCACCCAGCCATAGCTGTCGACGATGGCGGCGTTGTCCGGCTCGGCCACGCG
GGCGCGGTCGATCAGCTCCAGCGCTTCCTGCAGGCGGCCGGTGCGATCGGCCAGGGTGTA
GCCCAGCGCGTTCAGCGCCGGCACGTTTTCCGGGTCGGTCACCAGGATCTTGCGCAGGTC
GGCCTCGGCGCGCGGGATGTCGTCGCGGCGCTCCCAGGTGAGCGCACGTGCGTACAGCAG
GCCGTTGTCGTCCGGGTAGGCGGCCAGGCCGCGGGCCAGCGCATCCAGTTCACCGGCGCT
GTCGTCACCACGCTGGCGCAGTTCGGCTTCCAGCAGGTAGGCGTCACGGCGCACATCGTC
GTCGACCACCGCGTCGGACTGGATCGCGTGCACTTCCTCCAGCGCCAGCGGCAGGCGCCC
GGCCAGGGCCTGGGCATTGGCCGCGCGCAGGCGCGCTTCGCTCAGCTCATCGCCACCGGG
CACGCTGTGGTACCACTGCACCGCCTCGGGGTAACGCTTCAGGTATTCGGCGATCTTGCC
CAGCAACAGGCGCTGCGCCGGATCCGGCTTGGCCGCCTGCCGCGACAGCTCGTTGTAGAG
GTTGGACAGCGCCGCCTTGTCGCCCTGCTTGGCCAGCAGCGAGGCGCGCATGCCCCAGGT
CTGTACGTCCTGCGGGCCGAACGCCAACACGCGCTCGGCCGCAGCCGGCTGGCCCAGGCT
GTCGTAGGCGATGGCCACCGCATTGCGCAGCTCGGGGTCCTGGCGGGTCTTCGGCTCGAC
GTCGTGCAGCAGCGACAATGCCTTGTCGGTCTCGCCCGCCTGCTGCAACTGGCTGGCACG
CAGCAACGCTACGCGCGGCTCTTCCGGGAAGCGCTTGACCACTTCATCGATCATGCGCCG
CGCCAACTCGGGCTTGTCCATGCGCAGGGCCAGGCGACCGAACTCCTGCCAGGCCTCGAT
CTTCGGCGGAATCGCATTGGCATCGACCAGCTCGCCGAGCACCTGCGCCGGCACCGCCGG
GTCGCGGCCACCGCCGATCAGCGCGGCCAGGGCGAACTTCCAGCCGCGCTCGTCGGGGTC
GGCCAGCAGCGCCTGCAGCTCGGTGCGGGCAGCCTTCACATCGCCCTGGCGCATGGCCAG
CGCACCGGCGGCGCTGCGCATGGTCAACGAGCGCGGGGCGCGCTGCTGCCACAGGGCCAG
GCCCTTGGCGGCGCTGGCATCATCGTTGGCCAGCATGGAGATACGGGTCGCGCGCTCGGC
CAGGCCGGCGTCGCCGTCGGTCTGCTGCGCGGCCTGCAGGTACCAGCGCGCGGCCTCGGC
CAGCTTGCCGGCCTGCAGGGCGAACTCACCGGCCATCACCGGTTCCAGCGCCAGTTCCTC
AGTGGCCGCGGCCCGCACGGGGGCCTTGGCCGGCACCGCCGCCAGGGCCTGGGTGCAGGC
CAGGGACAGCAGCAGAACACTGGGGATGCGAATCAATGCGGGCATCGTCGGCATCGGGGC
CTTAAAATGTCGTCCAATGGCCAGCAGCTTATCGCAAGCAACTGAACAATGACCCTGTGG
GTGCTCGGACTGAATCACCAGACCGCACCGGTGGAGCTGCGCGAGCGCGCGGCCTTCGCC
GGTGAGGCGTTGCCGCGTGCGCTGGGCTCGCTGCGCGATACCCCGCAGATCGCCGAGGCA
GTGCTGCTGTCCACCTGCAACCGCACCGAACTGTATGCCGTGGCCGAGTCGGCACAGGCG
CTGGACCAGTGGCTGCACAGCCAGGCAGGCGACCTGCAGGGCTACCTGTACCAGCATGCC
GATGCCGAGGCCGTGCGCCACCTGTTCCGGGTCGCCACCGGGCTGGACTCGATGGTGCTG
GGCGAACCGCAGATCCTCGGCCAGGTAAAGGATGCCTGGTCGACCGCGCGTGACCACGGC
CTGCTCGGCCAGCGCCTGGACCGCCTGTTCCAGCAGACCTTCTCGGTAGCCAAGCGTGCG
CGCACCGATACCCAGGTCGGCGCCAACCCGGTGTCGGTGGCCTCGGCGGCGGTGCGCCTG
GCGCAGAACGCCTTCGCGCGCCTGGATGACTCCACCGTGCTGCTGGTCGGTGCCGGCGAG
ACCATCGAGCTGGCTGCACGCCACCTGAGTGAGGGCAAGGTGCGGCGGCTGCTGATCGCC
AACCGCACCCTCGCCCACGCGCAGGAACTGGCCAGCCGCCATGGCGGCGTGGCCCTGCCG
CTGACCGAACTGGACCGCCATCTCGGCGAGGCCGACATCGTGTTCTCGGCCACCGCCGCG
CGCGAACCTGTGATCCATCGCGAGATGGTGGCCAAGGCACTGCGCGCGCGCCGGCACAAG
CCGATGCTGCTGTTCGACCTGGCCGTGCCGCGCGACATCGAAGCCGAGGTCGGCACGCTC
AACGACGCCTTCCTCTACACCGTCGATGACCTGGAACGCGCGGTGGAAGACAACCGTCGT
GGCCGCCGCGAGGCCGCCGCCGAGGCCGAGGCGATCATCGACCTGCAGGTGTCGCGTTTC
ATCGAGACCCAGCAGGCCAGCGCCCACCAGGCACCGCTGCGGCAGCTGCGTGCGTTCGGC
GAAGCGACCCGCGCCGAACTGCTGGAGCGCGCACGGCAGCAGCTGGCCAACGGCAAGCCC
GCCGACGAAGTGCTGGAACTGCTGGCCCATGGCCTGACCAACCGCCTGCTGCATCCGCCG
ACCGCCGCTCTGCGCGCGGCCGCGCTGAGTGGCGATGCCGACCTGACCCGCGCCGCCGAG
CGCCTGTTCCCGGCCACGCCGGGTTACCGCCACCCACCCGTGAGACCCGATGACGCCGAC
CCTGCGCCGTAAGCTGGAAGCGCTGGCCGAGCGCCGCGAAGAACTGGAACGCCTGCTCGC
CGAACCCGATGTGGTCGCCGACAACACCCGTTTCCGCGACCTTTCGCGCGAATTCGCCCA
ACTTGAACCGGTCGCTGCCGCGCTCGCCGAGGAAGCCCGTGCCAAGGCCGACCTGGCCGC
CGCCGAAGGCATGCGCGCCGACCCCGACCTGCGTGAACTGGCAGACGAGGAAATCGCTGC
GGCGCAGGCGCGCCTGCAGGAACTGGAACAAGAACTGGCCCTGCTGCTGGTACCACGCGA
TCCGCGCGACGAAGGCAACCTGTTCCTGGAAGTACGCGCCGGCACCGGCGGCGATGAAGC
CGCGATCTTCGCCGGCGATCTGTTCCGCATGTACGCCCGCTATGCCGAGCGCCAGGGCTG
GAAGGTCGAGATCGAATCGGACAACCCCGGTGAGCATGGCGGCTACAAGGAAGTGGTGGC
GCGCGTGGTCGGCCGTGGTGCGTTCTCGCGCCTGAAGTTCGAATCGGGCACGCATCGCGT
GCAGCGCGTGCCGGCCACCGAATCGCAGGGCCGCATCCACACCTCGGCGGCCACCGTGGC
GATCATTCCCGAGGCCGACGAGGTCGATGACATCGTCATCAACCCGGCCGACCTGAAGGT
GGATACGTTCCGCTCGTCCGGTGCCGGCGGCCAGCACGTCAACAAGACCGAATCGGCCAT
CCGCATCACCCACGTGCCGACCGGCGTGGTGGTGGAGTGCCAGACCGAGCGCAGCCAGCA
CGCCAACCGCGACAAGGCGATGAAGCGCCTGAAGGCGCAGCTGCTCGATGCCGAGCGCCA
GCGCCAGGACGCCGCGCAGGCCGAATCGCGGCGCCTGCAGGTCGGCAGCGGCGACCGCAG
CCAGCGCATCCGCACCTACAACTTCCCGCAGGGCCGGATCACCGACCACCGCGTGGAAGG
CCTGACCCTGTACGACCTGCCCAACATCCTGGCCGGCGACCTCGACCCGCTGCTGCAGCG
GCTCAGCCACGAACACCAGGTCGATGCCCTGGCCCAGCTGTCGGCGGGCTGAGCACGATG
TCGGCCTGGCAGCAGCGACAGCACCTGCAGCAGGCGATCGCACGCCAGCCCGGCGATTTC
GTCGCCTGGGTGATGCTGGCCGACCTGGAACTGGAAGCCGGCGACATCGCCGCCGGCGAG
CAGGCGGCACGACGCGCGCTGCAGCTGCGCCCGAACCACCCCGAGGCCCTGGCGCGCCTG
GGCCGCGTGGCCTGGATGGCCGGCGCGCACGCCGACGCGGCGAAGCTGCTTGGCCAGGCC
TCGGCATTGGCCCCGCAGCACCCGGGCATCGCGCTGTGGCTGGGCCATGCGCTGGAAGAC
GCCGACGATGCCGAAGGCGCAGCAGCGGCCTATCGCCGCGCGCATGCGCTGATGCCGGAG
GAACCCTACATCGCCGCGCAGCGCCTGGCATGGCAGCGCCGCCTGTGCGACTGGCAGGAC
GTGGACACGCTGGCTGCGCAGGTACGCGCCGCGCTCGCCGCCGGCCACGGTGCGGTGGAA
CCCTTCGCCTTCCTCAGCGAAGACGCCAGCGCGGGCGAGCAGTTGGCCTGTGCACGTGCG
CGCGCCGCACTGATCGCCGCCTCGGTCCGGCCCTTGCCGGCAGTGACGGTACGCGCGCGC
GGCCCGTTGCGCGTCGGCTTCCTTTCCAATGGCTTCGGCGCCCATCCCACCGGGCTGCTG
ACCGTGGCCCTGCTCGAACACCTGCGTCATGACCCGGCGTTGCAGCTGCACCTGTTCGCG
CTGAACCGCGCCGATGGCAGCGGCATCCGCGAACGCCTGCAGTCCGCGACCCGGCTGCAT
GAGGTGGCCGCACTGCGGCATGCCGACATCGCGGCCCGCATCCGCGCACAGGGCATCGAC
CTGCTGTTCGACCTGCGCGGCTGGGGCGGCGGCGGCACGCCCGAAGTGCTGGCGATGCGC
CCGGCCCCGCTGCAGCTGAACTGGCTGGCCTACCCCGGCACCTCGGGCGCGCGATGGCTG
GACGCCGTGGTCGCCGACGAATTCGTACTGCCGGCAGCGCTGGAACCGCACTTCAGCGAA
CGCGTCCTGCGCCTTCCGCGGGCCTTCCAGCCCTCGGACAACACCCGCACGCTGGAGCCG
TCGCCGTCCCGCGCCGAGTGCGGGCTGCCCGAGCACGGCGTGGTGTTCTGCTGCTTCAAC
AACAGCTACAAGCTCAACCCGCGCAGCATGGGCCGCGCCTTCGCAGTGTTGCAGGCCGTG
CCCGGCAGCGTGCTGTGGCTGCTGTCCGGCCCCGGCCAGGCCGACGCCCGCCTGCGCACC
GCCGCGCAGGCTGCCAGCCTGGACCCGGCGCGGCTGGTGTTCATGGCCAAGCTGCCGCAT
CCGCAGTACCTGGCCCGCTACCCACTGGCCGACCTGTTCCTCGACACGCATCCGTACAAC
GCGCACACCACCGCCTCCGATGCACTGTGGGCCGGCTGCCCGGTGCTGACCTGCCCGGGC
GACACCTTCGCCGCGCGCGTGGCCGGCAGCCTCAACCACCATCTGGGGCTGGCCCGGATG
AATGTCGCCGATGATGCGGCGTTCATCGCCACCGCCAGCGCACTGGGCAATGACCCCGCA
GCACTGGCCTCGCTTCGCGCCGAGCTGGCGCAGGCGCGCGAACGCAGTGGCCTGTTCGAC
ATGGCCGGGTTTGCCCGCGACCTGTCGGCCCTGCTGCAGCGGCTTGCCGGTGAACACGGC
TGGCAAGGTGTCGACAACACCTGAGCGACCCCTGCGTTACGCTCGGGCTTCCTCCCCGCG
TGGTGTGACGATGGCCAAGCTCAAGCGCAAGGACTACGACGAACTGCTGCTGCCGCTGCA
GCTGGAACTGACCGCGATGGCGCGCTGGGTGCAGCTCAGCGGGCAACGCCTGCTGGTGCT
GTTCGAGGGACGGGATACGGCAGGCAAGGGCGGCGCGATCCAGGCCATCAGCCAGCATCT
CAATCCACGCCAATGCCGGGTGGTAGCACTGCCCAAGCCTACCGACCGCGAAGCCACGCA
GTGGTATTTCCAGCGCTATGCCTCGCATCTTCCCGCCGCCGGCGAGATCGTGCTGATGGA
CCGCAGCTGGTACAACCGCGCAGGCGTCGAGCGGGTGATGGGCTATTGCAGCGAAACCGA
GTACCAGCAGTTCCTGCGCCAGGCACCGGTGTTCGAGCAGCTGCTGGTGGATGACGGCAT
CCTGCTGTTCAAGTACTGGCTGTGCGTGGACCAGGAGCAGCAGGAGAAGCGCTTCGCCGA
ACGCCACCTCGATCCGCTGAAGGGCTGGAAGCTGTCCCCGGTCGACCTGAAATCGCGCAG
CAAGTACAGCGCCTATACCGAAGCCCGCGAGGCGATGCTGCGCGCGACGCATCGCGAGGC
GGCGCCGTGGACGCTGGTGGATTTCAACGACCAGCGGCTGGGGCGACTGACCCTGGTGCG
CAACCTGCTGGACCGGTTGCCGGACACACGGGTGGATGCGCCGTTGCCGGAGCTGCCGAA
GCTGAAGGGCAAGCTGCATCGCGAGCACTACGATGTGCTGAAGCCCATCGAGGATTTCCC
GGTCGAGGATTAGGGTTGTTCGGCAGGGTTGCACCCTGCACCTGCTCAACGCAACGGCAA
CGGCAACAGCAACAGCGGGCATCCGCGGGATGGCGGCGCGGTGGGTGGGCACGACCGTTG
GCGCCATGGATGGCGACATCGAGCCCCATGGACGGGTCTACGGCGTGTCCTACCCACCCA
ACCGCCCCGCCTCTGACAGATCCCTGCGGCTGTTGGTAGGTGTCGACCTTGGTCGACACA
TCTGTCAGATATCGAAATGGAACCGGGGTCAGATCCGTTTTCCTGCGGAAAGCGGATCTG
ACCCCATCGGCAATCCCATTGGCCTGGCGGGCGTCGGATCGTGTCTGGGGCAGAGCCCCC
TGAGTCAGGGGGCGGCCGCGAAGCGGCGGGGGTTTGGGTGCTGGTAAGTGGGGCCCGCGG
TTCGCGCAGCGAAGCGTGGGAGCGGCAGCGCGCATGCGATGGCGCGTACCGAGGTGCAGG
GCCGCAGGCCCTGCCGACCCACCCACTACTTGGCGGCCGCGATCTGCTTTTCGATGTCGG
CGGCGGTCACCGGGCCAAGGAAGGTGTGGGCCAGCTTGCCCTGCGGATCCAGCAGATGCG
TCAACGGCAGGCCTCGCGGCGTGGCGAAGTCGGCCGGCGGATCGAACGGGTCCACGATCA
CGATCGGATAGGTCACCGGATGCTTGGTCAGGAACGACTGCATTTCCGGCACTTCGATGT
CCTCGTAGGCCAGGCCGACCACCTCGATGTTGCTGCGCATCGCATGCAGCGCCGACAGCT
CGGGCATCTCCTTGCGGCACGGGGCGCACCAGGTCGCCCAGAAGTTCACCACCACCCACT
TGCCACGATGCGCGGCCAGATCGTAGTCGCTGCCATCCACCGCCTTCATCTTCAAGGTCG
GGAATTCGGCAGTGGTGCGCTCGGCCGGGGTTTCATCGACCGGTGCCGGAGTGGTCGGCG
TCGGCGCCTGTGCCGGCGGCTGGCTGCTGGCCGGTGTCGGCTCCTGGGCCGGCTTGCAGG
CCGCCAGGGCCAGCAGCAGGGTCAACGGGAGCAGCAGCGGCAACGGCGTCTTGCGGGTCA
TGGCATGTCTCCAGAGTCGGTATAGATATCACTGACCTTGCGCTTCAGGCGTTCGCGCAG
GGGCAGCCGCAGATCGTCCAGCGCCGCCAGTGCGGCACGGCCCAGGCTGTCATCACGGTA
CGGCAGGTGCTGCTCGGCCACCGGGATGCGCAGCTGGGTGCATTCGTACAGATCGGCCAG
GCTGACCTGGTCCAGGTCACGCGACAGCAGCCACTCGCCCCGCTCGTCGCGGCGCAGCAG
GTCGATCTCCTGCAGGTTGCAGATCAGGTCCTGCAGCAGTGAATCGGTCAGCATCGGCTC
CAGCCGCAGGATCTCGTCATCGGCCAGGCCCTTGCCCTTGGCCCGTGCATGCTGGAAGCG
GCCAAGCAGCCGCAGCAGTCCATAGAACTCATACCCCTGCGGCAGGCGCAGTTCCACCGG
CTGGTAGCGGAAGGCGGCCATCGAAGAAGCCAGCGACGCCCCCAGCAGCACCGCCACCCA
GCACAGGTAGATCCACAGCAGCAGGATCGGCACGAACGCCACCGTGCCATACAGTTTCTG
GTAGGACTGGAAGCTGCCCAGATAGGCACCGATGCCCCACTTCACCAGTTCCAGGATGAC
CGCCGCCAGGATCGCGCCGGGCACGGCATGCCGCCATTTCACCGTGTGGTGCGGCACCAC
CCGGAACATCAGCGTGATGCAGACGAACTCGATCAGGATCGGCGCCAGCCGCAGCGCCAG
CTCGGCCAACCAACGGCCCTCCTGGGTACCGAACAACGGCATCGCGAACACCCGCGCCGA
TACCGCAAGCGATGCGGCGGCGAGCATCGCGCCCAAGGTCAGCACGGTCCAGTAGACCAG
GAAGCGGGTCAGCTTGGGCCGGGTCGAGCCGACCCGCCAGATCTGGTTGAAGGTCTCTTC
CACACTGTTGAGCGTGATCAGCAGTGAGGCCACCAGTGCGATGAAGCCGGCCGCCGTCAG
CTGGCCGGCACTGGCCGAGAACTGCCGCAGGTAGCCCTCGGCCGCACGCGCCGCGGAGGG
CACGAAGTTGGAGAATACGTAGTCGCTGAGCTGATCGCTCCAGCGGTCGAAGACGGGGAA
GGCCGACAGCACACCGAATACCACGATCGCCAGCGGTACCAGCGCGAACACCGTGGTGTA
GGCCAGCGCCGCCGCTGCCTGGAACAGGCGGTCGTCGAGGAAGCGATGCCACAGGAAGCG
GCCGAAACTGATGGCCCGTGCGCGATCCCGCGCGCGCTCCATCCACAGGTTGAGCGTATC
CAAAGGTTCCATCGGTGGAAGGGTACCCGATGCGGAATGCTGGCAGGATAGCCATACTGG
TAGCCACACGACGAGGAGAAGCGGGCACGATGGGCGAGATTCTGGTGCTGTACTACAGCC
GGGGCGGTTCGGTGGCACGGCTGGCGCGCCAGATCGCGCGGGGCATCGGCGAAGTGCCGG
GCATGACCGCGCGCCTGCGCACGGTGCCGCCGGTGGCCGCCGTGACCCAGACCGCGCAGC
CACCGGTACCCGACGATGGCGCCCCCTACGTGAGCGTGCAGGACCTGGTCGACTGCCAGG
GCCTGCTGCTCGGCAGCCCCACCCGCTTCGGCAACATGGCCGCGCCGGTCAAGCACTTCC
TGGATGGGCTGGGCGCCGAATGGGTCAATGGCACCCTGTCCGGCAAGCCGGCCGGCGTGT
TCACGTCCACCGCCTCGATGCACGGCGGCCAGGAATCGACCCTGCTGTCGATGCAGGTGC
CACTGCTGCACCACGGCTGCGTGATCGTCGGCATCCCGTTCACCGAACCGGCGCTGAGCC
ACACCATCAGTGGCGGCACGCCCTATGGCGCCAGCCACGTGGCCGGTGCCGCCGACGATC
CGCAGCCGACCGACGACGAAGCGGTTCTGGCGCGCGCGCTGGGGCGCCGGGTGGCCGACA
TCGCGCAGCGGTTGGCCCGATGAACCGCGCGCCGCGCACGGTCCTGCTGTTGGCCCTGAT
GGGGCTGGCCGCGCTGTTCGCAGGCTGGTTCATCAATGACAGGCACTGGCTGGCCACCCA
GCTGGTGTTCACCGCGCCACCGCTGGCGCTGGCCATCGCCGTGCGCCTGGGCTGGCGCAA
GGCCGGCTTCTGGGCCTCGGTGCTGGCGCTGGGCTGGTTCAGCCACGGCGTGATGAGCGC
CTGGAGCCACCCGGAGACGCGCTGGCTGGCGCTGATCGAGATCGCGCTGGCGCTGCTGGT
GATCTTCAGCGCCAGCCTGCCCGGCCTGCGCGCCCGCTTCGGCAGGCGGCGCTGACGCTG
CGCGCCCAGGGCCTTATCATCTGCATTCCTGGCCCCGCGCCGCAGTCCCTGTCCTGGTTT
CGCGCATGCACATGATGGAAGAGCTCCTGGTCGTCACCACCGGTGGCACGATCGACAAGA
TCTACTTCGACGACAAGTCGGACTACCAGATCGGCGATCCGCAGATCGGCATGATCCTGC
GCGAGCTGGGCGTGACGTTCCGCTTCAACGTGATTCCGATCCTGCGCAAGGATTCGCTGC
ACATCAACGACGAAGACCGCGAGCTGATCCGCGCCACCATCGCCGCGCAGCCCACCCGGC
ACGTGCTGGTGACCCACGGCACCGATTCGATGGTGCAGACAGGCAAGGTGCTGGCGACGA
TCCCGGACAAGACCATCGTGATGACCGGTGCGCTGAGCCCGGCACGCTTCCGCGGCTCGG
ATGCGGAGTTCAACATCGGTTGTGCGATCGGTGCGGTGCAGTCGCTGCCGAGCGGCGTGT
ACATCGCGATGAACGGGCGGATCTTCGACCCCCAGCATGTGCGCAAGAACGTGGCGGCGA
ACCGTTTCGAGTCGGTCTGAGGAACAGCGTGCCGGCCGAGGTCGGCACCCACCCGGACAA
AAACGCCCCGGCCGAAGCCAGGGCGTGCCCTTGGAGAGGGACTTGGGCTCAGTACTGGGC
GCTGAGGGTCAGGCCCGAGAAGGTGCTGTACGCCTTCACCCGCACATACCAGGTGCCGGC
GGCAGGGCTGTTGATGGTGCAGGTCTCGCTGTTGCCGCTCAGGTACGGACGGCAGGTGTA
GGTGGTATCGGTCGGGGCACTGCCCTGGCGCACGTACAGGTCGGCATCACCGCTGCCGCC
ACTGATTGCCACGCGCAGCTGGGTGCTGCCGGCCGGGACGGCGACGGTGTAGTTCAGCTC
GGCACCGGTCGCGGCGCCCAGGCCGGTCACCGGCACATTGTTCTGCAGCACGTTGCCACC
CGGGTTCGGGTTGCCACCGCCGTTGATCGCTGCGGTGACCGCCGCGTTGGCGTCGACGAT
GCCGGCGCCGCAGCCCCCCGAGCAGGCGCCCGGCAGCGGGCGTGCGGTGCTCTTGATGAT
GCTCTCGACCTGTGCCGGGCTCAGCGGGCTCGGCGCCACCGACTGCATCAGGGCCACCAC
ACCGGCCACATGCGGCGCCGCCATCGAGGTGCCGTTGTAGGACGCGTAGCTGGCGCTGCC
CGGCGTGGTGGTGCCGGTGTTGAGGGTGGACAGGATGCTCTGGCCCGGGCCGGAAATGTC
GATGCCGGCACCATAGTTGGAGAAGCTGGCACGCGCACCGGCCGAGGTCGTGGCCGCCAC
CGCGATCACGTTCGCGCAGTTGGCCGGCACCGACGAGGACACGTTGGTGTTGCTGTTGCC
GGCGGCGACCACCACGGTGGTGCCGCGGCTGACCGCGCCGTTGATCGCGTTCTGGTAGGT
GGCCGAGCAGGTGCCGCCGCCGCCCAGCGACATGTTGATGACTTCCGCCGGATTGGCATT
GGCCGGCACGCCACTGACGGTGCCGCCGGAGGCCCACACGATCGCATCGGCGATGTCGGA
GGTATAGCCGCCGCACTTGCCGAGCACGCGCACCGGGACGACCTTGGCGTTGAACGCCGT
GCCGGCCACGCCGGTGCTGTTGTTGGTCACCGCCGCCACGGTGCCGGCGACGTGGGTGCC
GTGCCAGCTGGAGTTGGACGCCGGGATGCCCGAGCCGCACTCGTTGGCGCCATACCAGTC
GCCCTCGTCGTTCGGGTTGCTGTCGCGGCCACCGCCATCGCGCGCCATCGCGGCATCGCT
GATGAAGTCATAGCCGGGCAGGATGTTGGCGTTGAGATCGGGATGGTTGGTGATGCCGGT
ATCGATCACGGCCACCACCACGCCGGTGCCGGTGGCCTTGTCCCAGGCCGGCCGCACGTT
GATCGACGCGTTGGAGGTACCAAAGCCCCACTGTTCGCTGAAGCGGGTGTCATTCGGGGT
CAGCGTCGCACGCATGATCTGGTCGACTTCGACGTATTCCACGTTCGGGTCGGCGGCCAG
CTTGCGCATCAGCAGCTCGGATTCAGCCTGGTCAAGCGGGCGGTCGGTCCTGACCAGGGT
CGGGCCGACGGCCAGCTTGCGGACCTGCTGCAGGCCCAGCGCACGGCCCTGGCTGCTGGC
CAGGCCGGCGGCGGCACTCTTCAGCGAAGAGGCCAGTGCGGTGGTGTTGGCCACCGGCGC
ACTGCCGTCGCGGTACTTCACGATGAAGCGCTGGTGCGTCGGCGCAGACTGCAGGCCGCT
GAGCTGGACGTCACCGGCCAGCGCAGGCGTGGCCAGCAGCAGCGATGACAGAACGGACGC
ACCAAGGACCACCCACACTCGACGCACACGCGGTTGCGTTACCTGGGACATCGTATTTCC
CTTTCTAGTGGTGTGAATGCCGGAATCGGCAGAAGCACCGGCCCGAACCATGGGCTGGCT
TGCGTTGGCGAGGTTCGAAGTCCGGCGAGTCAGCGGATCCCCCTATCGATCCGCCGTGCA
GATGACGCTAATGACCAAAACCGGACACCACAAGATTTTCAGCGTCTTTTCAGCAAGATG
AAATGTTCGTTCTGAGACTTCCCGGGTCGAGGGTTTGTGAAGGTGAAGGAACTTTCTCAT
CTTCTGCACACACCTGACTGGGTCATCACCTGTCCTGCGATGACTTTGCCGACATCGGCA
TCCGCCGATTCGGGGTCGGAGTGGGGGGGGCAGATCCCTTTTCCCACGGAAAAGGGATCT
GACCCCACCCACCTGTCCACAACGCAGAAAGCCCGTCACAGGGACGGGCTTTCCAGAAAC
GCAGCCGGGCGTGGGCTCGGCTCTACAGTTCAGCGTGAGCGATCAGCCCAGCTTGACCAG
CCAGTTGTGCCGGTCCGGCAGGCGGCCGTACTGGATGTCGGTCAGTTCCTTGCGCAGCGA
CATGGTCACTTCGCCGGCCGGCGCGTTGATGTCGCCCACCGAGAAACCCTCGCCCTTCAG
CTGGCCGATCGGGGTGACCACCGCCGCAGTGCCACAGGCAAACACTTCGCTGATCGCACC
GGAGGCCACGCCGTCCTTCCACTCGTCGATGCTGACCTTGCGCTCTTCGACCTTCATGCC
ACGGTCGCGCGCCAGCTGCAGGATGCTCTCGCGGGTGATGCCCTCGAGGATGCTGCCGGA
CAGTTCCGGGGTGACCAGCGTGCCGTCCTTGTAGACCAGGAACACGTTCATGCCGCCCAG
TTCTTCCAGGTACTTGCCTTCGACCGGGTCCAGGAACAGCACCTGCGAGCAGCCCTGCGC
CTGCGCCTTCTGCTGCGGCAGCAGCGAGGCGGCGTAGTTGCCACCGCACTTGGCGGCGCC
GGTGCCGCCCTTGGCCGCGCGCGCGTATTCGGTGGACAGCCAGATCGACACCGGGGCCAC
GCCCTTGGCAAAGTACGGGCCGGCCGGGCTGGCGATGACGTAGTAGCCGGCCTTGTGCGC
GCCGCGCACGCCGAGGAAGGCTTCGTCGCCGATCATGAACGGGCGGAAGTACAGGCTCGA
CTCGTCGGCCGACGGCACCCACTCGCTGTCGACGGCGATCAGCTGCTTCAGCGATTCGAC
GAAGATCTCCACCGGCAGTTCCGGCAGCGCCAGGCGCTGCGCCGAACGCTGCAGGCGACG
GCCGTTGGCATCCGGGCGGAAGGTCCAGATCGAGCCGTCAGCATGGCGGTAGGCCTTGAT
GCCTTCGAAGATCTCCTGGCCGTAGTGCAGCACGGCCGCGGCCGGGTCCAGCTGCAGCGG
GCCGTAGGCACGCACGCTGGCGTTGTGCCAGCCGGCATCCTTGTCCCAGCGCACTTCCAC
CATGTGATCGGTGAAGTGCAGGCCGAAGCCCGGCTTCTCCAGGATCTTGGCGCGCTCTTC
AGCGCTGCGCGGGTGGTCCGAACGGGTGACGGCGAAGCTGGGAATGGACTGGGACACCGG
AGGATTCCTGTTCTGGTTGCGGGTAGTGCCGGGCCCGCGTCACTGCGGGCCCTGGGTCAA
AGCATGCCGGTCTCGAGCCGCGCCGCCTCGGACATCATGTGCTGGTTCCACGGCGGGTCG
AACACCAGGTCGACGTCGGCCTCGGCCACCGTCGGGATCATTTCAAGCTTGCTGCGCACG
TCGTCGACCAGGATCTCGCCCATGCCACAGCCCGGTGCGGTCAGGGTCATCTTCACGTCG
ATCTCGCGCTTGCCTTCGTCCAGATGCTTGATCTCGACTTCATAGACCAGGCCCAGTTCA
ACGATGTTGACCGGAATCTCCGGGTCGAAGCAGGTGCGCAGCTGCTGCCACACCAGTTGT
TCCACCTGCTCATCGGTGGCGTCGGCCGGCAGCTCGAGCGGTGCCGGCGCCTCCTTGCCG
ATGGCGTCGCCGTCCTTGCCGGCGATGCGGAACAGGTTGCCCTCGACGAACACCGAATAG
CTGCCGCCCAGCGCCTGGGTGATGTACCCATAGCTGCCGGCAGGCAGGGTCACGGTATCG
CCCTGCGGGACCATCACGGCCTCGCAATCGCGTTCGAAGTGGACAGGTTCGCTGCTACGG
GAATACATGGGGACCGATATGGGGCCGTGGCCGGGGCCACGCAAGACGGCATTCTAGCCC
AGCCGCCCCGGCACCGCCGGTGCACTGCGGCAAACCACAGTATCCTGTGGGTGATCTTCA
GGGAGCTTCGATGTCCTCCATTGCCACGCGTGCCAGGACCGTCACCTGGCTCTGGTCCCT
CATGCTGTTGCTGGGTCTGCTTGTTGCTCCCCTCGCCTGGATGGTCCTGGCGCTGATGAC
CGGCCGACAGGTCGGCTGGATGGCGGTAGTGTCCGCCCTGGAACTGGTGTTCATGCTGCG
CCTGGGCACACTGGGCCCGGGCCGGTTGCGCATCGCCCTGGTCGTGCTCGGCACTCTGCT
GGTGGCCGCCGTGGCCAACTGGGCCATCGCCAGCGCCTGGATGGGCGGCTCGATCGGTCT
GGACCTGTGGGACGCCACCACGCGGATGGGCCCGCACCTGGCCTGGACCCTGATCACCCT
GGCCAATGGCGCGATGGAATGGCTGTGGCTGGCCGTGGCCGTGGTCGTCGGCGCCTGGCT
GGCGCGCTGAGCGCGTAGATCCACGCCACGCGCGGATGGGGGGTAGTGCCGGCCGCTGGC
CGGCAAAAGCGTGCGGACCAAGGCCCGCACCTACCAGATGCAACCACCACGCGCGGATCC
GGTAGTGCCGGCCGCTGGCCGGCAAAGGGATCAGAGCCCTGTCCTGCGGAAAGGGATCCG
ACCCCGGTCTTCAATGCCCGCCGTCGAGCGCCTTCAGCTCGCTCACCAGCGAGGCGGCCG
CTTCGGCGCCGTCGCCATAGAGCATGCGGGTATTGTCAGCGTAGAAGAGCGCATTCTCGA
TACCGGCGAAGCCGGTGCCCTTGCCGCGCTTGATCACCACCACGTTGCGCGCGTTGACCA
CGTCCAGCACCGGCATGCCGTAGATCGGGCTGGCCGGATCAGTACGCGCGACCGGATTGA
CCACGTCGTTGGCACCGATCACCAGTACCACGTCGGTGTTGGTGAACTCCGGATTGATGT
CATCCATGTCGGCGATCAGGTCGTAGGGCACGCCCGCTTCGGCCAGCAGTACGTTCATGT
GCCCGGGCATGCGCCCGGCGACCGGGTGGATGGCGAACTTCACCTTCACCCCGCGCTGGC
CCAGCCGCTGCGCCAGTTCCCAGATCTTGTGCTGGGCCTGGGCCACGGCCATGCCGTATC
CAGGCACGATCACCACGCGTTCGGCGTAGGCCATCATCGCCGCGACATCCGGGGCTTCGA
TCGGCTTCTGCGCGCCGCTGATCGCCTGCGCTTCGCCACCAGCACCGCCGCCGAAGTTGG
AGAACAGCACGTTGCGGATCGGCCGGTTCATCGCCTTGGCCATCAGCCGGGTCAGCAGGA
TGCCGGCCGCGCCGACCATCATGCCGGCGATGATCAGCGCCTCGTTGCCCAGCACATAAC
CTTCGAACGACACTGCCAGGCCGGTGAACGCGTTGTACAGCGAGATCACCACCGGCATGT
CGGCACCGCCGATCGGCAGCGTCATCAGCACGCCCAGCGCCAGTGCCAGCACGAAGAAGG
CGACGATCGCCCAGGCACTGAGCGTACTGGCCGCGATGATCGCCAGCACCACCACCGCCA
GCGCCACCAGCAGGTTCATCACCTGCTGGCCGGGCCAGGTCACGCGCTTGTCCAGGCGTC
CATCCAGCTTGGCCCAGGCGATCACCGAGCCGGACAGCGACACCGCGCCGATCGCCGCGC
CGACCACCGCCAGCAGCAGCATCGTGCCGGACGGCTGGCGCGCGGCCAGGTCGGCCAGCG
CCTGCGCGCTCCAGTGGCTGGTATCGCGGTGGGCCAGGAAGGCATAGCGCAGCAGTTCCA
CCGCGCCGATCGCCGCCGCCGAGCCGCCGCCCATGCCGTTGTACAGCGCCACCATCTGCG
GCATGTCGGTGATGGCAACCTTGCCGGCCGACCACCAGGCCAGGCCCGCACCCAGCAGCA
GTGCCACCAGGATCAACGGCACGTTGTGCAGTTCGGGCAGGAAGAAGGTGGCCGCGGTGG
CCAGCAGCATGCCCAGCCCGGCCCAGCGGATGCCGCTGCGCGCGGTCAGCGGCGAGGCCA
TGCGCTGCAGGCCGAGCAGGAACAGCGTGGCGGCGACCAGGTAGCTGGCCTTGACCAGCC
AGTCGAGCAGTTCGACGGTGCTGATGTTCAAGCCTGCGGCTCCTTCGGTTCGTCCTTGCC
GCCCCTGGGCGCGCTCGGCTTGAACATTTCCAGCATGCGCGCGGTGACCACGTAGCCACC
GGCGGCATTGCCGGCGCCGAGCACCACGGCCAGGAAGCCCAGTGCCTTCTCCAGCGGCGT
CTGCGCATGCCCCAGTACCACCATCGCGCCGATCAGCACGATGCCGTGGATGAAGTTGGA
GCCCGACATCAGCGGGGTATGCAGGATCACCGGCACCCGCGAAATGATCACGTGGCCGGC
GATGGCTGCCAGCATGAAGATGTACAGCGCTACGAACCCGTCACTCACCGGCAACGCTCC
TGCTCTGTCTTCGTCGGCCCATCATAACCATGGGCTGAACCCGGCGCGCACCCGGCGTCA
ACCGGAGCGCCGCTCACGCGTTGTCGATGGTGACCCCGAGCGAGGAACCGTACCCTGTGC
TGGTGAGCAGCCCCGCCCCCCCGAGCGCCGAGACCGATGCCCTGCCGGCATCGCTGGAGG
CATTCCTGGCCAGCGTCGGCCCGCGTGCGTTCCGCTTCGCCGAGGCCGGCCTGCGCCAGC
GCGAAGACGCCATGGATGCGGTGCAGGACGCGCTGCTGCGCATGCTGGACTACGCCGACA
AGCCGGCCGCCGAATGGGCGCCGCTGTTCTGGAGCATCCTGCGCCGCCGGGTGATCGACC
TGCAGCGCCGGCGCCGCTTCCGCCTGCCGTTCTGGCGCGACAACCAGGACGCGGAAGGCG
GCGAGATCGACTGGGCCGATCCCGGCCCGGACCCGGCACAGGCACATGAGCAGCGCCAGC
AGTACCAGCAGCTGGTGGACGCGTTGCGCACCCTGCCCGCCCGCCAGCGCGAGGCCTTCA
CCCTGCGCGTGCTGCAGGACCTGGACGGGGCCACCACCGCCCGCGCCATGGGCTGCAGCG
AAGGCGCGGTAAAAACCCATCTGGCACGCGCCCGGCAGGCGCTGCAGGACTACCTGGAGA
CCCACCCGTGAACCGCTCCCTGCCTTCCGATGACACCCTGCGCCGCCTGCACGCGCAGTC
GCTGCAGGCGCTGGCGCCGGCAACGCTGGCCCGGCTGCGCCAAGCTCGCCACGGCGCCAC
GGCCACCACCCATCGTGGGCGCTGGCGCTGGTGGCTGGCCAGCGCCTGCTCACTGGTGGT
TGCACTGGGCATCGGCCTGCAGTTCACCGGCCATGGCACGCTTGCGGGTCCGCCGCCGGA
CCCCGTACTTGCTTCAGTGGAAGACAACGGCGCGCTCTACGACGAGAATCCCGATCTGTA
CCTGTGGCTGGGCGATACCGACCTGGCGATGGAGTAAATCATGTCCCGACTGCTTGCCCT
GCCACTGCTGTTGACCCTGGCGCTGCTGCCGGCCGTTCCGGCGCTGGCGCAGAACGCCAC
GCCCGCCCCTGCCGCACCGGTCGCGCCATTGCCTGCGTGGGAGCAATTGAGCGAATCCCA
GCGAGAGTCCCTGCTGGCGCCGCTGCGCGACCGTTGGAACAGCGCTGATGCCGGCCAGCG
CCAGCGCATGCTCTCGCACGGCCAGCGCTGGCAATCGATGAGCCCGGAGGAGCGCGACAA
GGCCCGCCGCGGCCTGCGCCGCTTCGAGCACATGAGCCCGGAACAGCGTGAACAGGCACG
CGCCCTGTTCGGGCAGATGCGCAACATGCCGCCGGCACAGCGCGACGCGCTGCGCGAGCG
CTGGTCGCAGATGACGCCGGAGCAGCGCCGGGACTGGGTGCGCGACAACCCGCCGCCGGC
GAAGCCGCGGTAAGGCCCCGGGGAACGGGGTCAGAGCCCTTTGCTGACGCAAAGGGATCC
GACCCCTGGCAGATTGCGGGAGATCGGGGTCAGATCCCTTTGCCAGAGGCAAAGGGATCT
GACTCCACGTCATTCATGCCTGCCAGCGCGTCTTTGCCAGCAGCTCGTCGTCCCAGTCGA
AACCGAGCCGCCCCTCGCGCACGAACAGCGCAACGAAGTTGAGCAGGTTGCGCGCATACA
TCTCACTGGCCTGGGTCGCGCCGCGACTGGCCAGGCCCAGCGGACCATCGATGGTCACGC
CCTGGTGTTCGATGCAGTGCCCCGGCTGGGTCAGTGCACAGTTGCCGCCGCTCTCGGCCG
CCAGATCGACAATGACGCTGCCGGTGGCCATGCCCTCCACCATCGCGGCGGTCACGATGG
TCGGCGCCGGCCGACCGGGTACGGCAGCCGTGCAGATCACCACGTCCACGCTGCGCAGGT
GGTCGGCCAGCCGACGCTGCTGCTCGGCGCGCTCCTCGTCGGTCAACGCACGCGCGTAGC
CGCCTTCACCGGCCGCGCTCACGCCAAGATCGAGGAAGCGCGCACCCAGTGACTGGATCT
GCTCGCGGGTTTCCGGGCGCACATCGAAACCTTCCACCTGTGCACCGAGGCGCCGCGCGG
TGGCGATGGCCTGCAGGCCCGCCACGCCGGCACCGATCACCAGCACCTTGGCCGGTCGCA
CGGTGCCAGCGGCGGTGGTCAGCATCGGGAAGAAGCGCGGCGCGCGTTCGGCGGCAATCA
GCGCGGCCTTGTAGCCGGCCATGCCGGCCTGCGAACTGAGTACATCCATCGCCTGCGCGC
GGGTGGTGCGCGGCAGCTGCTGCAGCGGGAACAGCTGCAGGCGATCATCGGCCGCCAGCG
CGGCCAGCGCCGGATCGTTGGCCGGGGCCAGCAGGCCAACCACGCTGGCACCGGGCCTGA
GCTGCTCCAGCACCGTCGCAGGAGGTGCCTGCACGCACAGCAGGATATCGATCTCGGCCC
AGCGGCCCGCGTCGAAGACACGTGCGCCGGCGTCGTCATAGGCGGCATCGGTGAAGCCGG
CGGCCAGCCCGGCGCCGGCCTCGTACCAGACCGTAATGCCGAGGGCACCGAGCTTGCGCG
CGGTTTCCGGTGTCAACGCCACGCGCCGTTCACCCGGCGCGGTCTCCTTGATCCCCAGCA
ACGCCACGGCCATGCAGGTCCCCGCTGATCGGTGAGTTTTCCCGATCCTAGCAGGCAGCC
AGCACTCAGTGCAGGGTGGTGCTGCCCGGGTCGAGGCGGTCGATCACGCCCTGCATGGCG
CTGTCGAAGGCGCCATCGTCAACGTGGGCACGCAGGCGGCCGAGCCGCACCATCACCGCC
AGCTCTTCTGGCGAGGCCACGCAGAAGCGCACGCCGCGACGGTTGACGAACAGCAGGCGC
GAGGAAATCGGGCTGACCCAGGACAGCTTGCCCGCCTGGACCTTGCCGTCCTTGTCGACG
AAGTCCAACCAGTTGCCGATTTCCATGCGTCGGAAGCGGTCGGCATCGGCGTTGTCGAAA
TCGTCGGCATCGATCTGCCCGCTGAGTTCCACCGCTGGCGATTCGGCCACCGGCGGTGCC
GGCAGCGCGACCTGCGGCAGCTCGGGCAGCGCGCGCTGCAGTTCCGGCCGCGACTCGGCG
ATGCCCTGCAACGTGTCGTGCAGGGCGTCGATCGCACCGGTAGCCGCATCGCCGTGCACA
CCGACGCTGGCAAACACCTTGGCCAGCACCGGCTGCCAGGCCTGCAGCCATGGCTTGCCG
ACAATCTGCCGGCGTGCCTCGGCCACTTCCTCCAGCAGGCCGTCGCCGAGGCTCAGTGCC
TCGGCCACCGACGCGCCTTCTTCGCCCTCGCGCAGCAGCGCCAGGGTCAGGTGGTGCTGC
CAGGGCTGGCGCAGGAACTCGGCAATGGCCGGCGGAAGGGTGGCATCACCGATGCGACGA
TCCAGTTCCGCACCGGCCCGGGTGCGGGCCATTTCCAGCTTTTCCTGGCCGCGTTGCGTT
TCTGCGGCGCGACGCTCGGCGATTTCCACGCGGCGGCGATGCTGCACCAGGAACTCGCGG
AATTCTTCTTCCAGGGTCAGGAAGATCGCCAGGTTCTCGTTGAACTCGGCCACCAGGCGC
TCGATGATCTCCTCGACCTTGGCCATCAGCATGCGCTCGGCCTGGCTCTCGCCGGTGTTG
CCCTCGCAGGCCTCGGCCAGCGAATTGAGCAGCTTGCGCGCCGGATGGGTCTTCTGCACG
AACATGCGGCGGTCGAGCATGGCGACCTTGACGAAAGGCACGACCAGGCGGCCGATCAGT
TCGCGCGAGCGGCCTTCCAGTTCACGCTCGTCCAGCATCACGTCGAACAGCATGCCGACC
AGGTCGATGGCATCCTCATCCTGCGGGTCCAGCCGGGTCTGGCCCGGATCGACGCCGAGC
TGGGTGGCGCTGGACAGCACTTCGCTCTTCAGCCGCTGCGCCAGCGATTCGCCGTCCTCG
CCGATGGCTGCACGCAGCGTCGCGCTCGGCGTGGCCTGCAGCAGCGACAGCACCGACATC
ATTTCGCGCTGGCTGAGCGGGCGCTGCTGGCCGACCGCCACCTGTGCCGCAGACGTGGCG
TCCTCACGCACATGGCGGGTCTGCTGCAGCAGTTCGTGCAACGCTTCCAGCAGCATGCCC
TGCTGGCCGGCGTAGGCCTCGCCGGCGGCGCCATCATCGCCGCCCAGGTGCTGCTGCATA
TGCCCGCGGCGCTCGGACCAGCGGGCGGCAAAGCGCTGCGCCCAAGCCGGTGCGGCCTGC
TCGTCATCGCTGAACCCCGGATCGACGCCCGCGCCGTGGCGATGCTCGACCAGGTCATCC
AGCATCCCGGTCATGCGCGGATCCGGTGCCGGCGGTTGTGGGCGCTGCGGAGCCCCCATC
TGCGACATCACGCCGGCTGCGGCCAGCTGCTCGTCCAGCTTCTCGTAGATGCGGCCGACC
GGTGCACGCAGGTCGCGCTCGCACAGCTTGATCAGCACCAGATGCACTTCCGGGGCCAGT
TCGCAACCGGCAAAGGCCTCGTGGATGGCCACGCCCAGATGTTCGGGGCTGATGGGATTG
TGGTCGGCGTCCAGTTCCACGCCGCCGATCAACCGGCCCAGGCGGCGGTCCAGCCGCGCC
AGCACCGGCTTGAAGTCACGCAGCAATACAGTGGCGAAATTGCGCACCGCCAACCGCGAT
TCCAGTACGTGTTCGGCCAGCAGGCTCAGGCCATCCTCGGCCGGCCCCGACAGGGTCGCC
TCGGCCGACAGCGGCTCACCGGCCGCCAATGCGGCCCACGCCTGCTGCAGGTGGCCGGCG
AAGGCGGCAGCGATCTCCTCACGGCGGCGGCGCAGTTCGCGCATCGCGTCCAGGAACAGC
AACTGCGACGAGCCGGCATTGCCGGCGCGGTCGAACAGGGCATCGTCGAATCGCGCCAGT
GCGGCCCCGAAGGCCTGGCACAGCGCGGGCAGGACCATGTCCCGGGCAAGCTGGAGCTGG
GCCGGGTCACGGCCCGGCGATCCCATCGGTGTGGGCACGCTCATCATTCGGGAAGGCTCC
CCACCTTCTCTGGTACGACAGACAGCATGGACATCGCGACGACCGGCACACCCCATGTAC
CGGAACGTCGATGGTAGGCCGGCCAGCCCGTCACGGACAGTGAAACAGTCCTCACTTCAA
ACCTCATGACCGGCGGCCCGGCAAGAGGGGTATCGTAAGCCGTGCAAGGCCCACGAGGCG
AGGGGAAGCGGCTGTCCGTTTCCCGCCAGTGGCATGATGTTCATCACAGTTTGGTATTCA
GGGGCCGGACGCGACACAGACGGCGTCATTGACCACCCCGACTATAATCAAACACCCGTG
ATGACCGGTTCAGACTCCATGCCCGACCCCGCTGCCCTGCTCGCCCTGGATGCCCGCCGC
TCAGTGCCTTCGCGGCAACTGGGCGAGCCCGGCCCGGACCCGGCCACCCTGCAGCGGATG
CTGGCGTCGGCCGTGCGCGTGCCCGACCACGGCAAGCGCGTGCCGTTCCGCTTCCTGAAG
ATCGCCGGCGATGCACGTCACACTCTGGGCGACTTCCTGGCCAAGCGCAGCCGCCAGCGC
GACCCGCATGCCGGCGAGGCCGTGTTCGAGAAGGACCGCCAGCGTTTCAGCCACGCCCCT
CTGGTGATCGTGGTGGTCGCCAGCCCGCGCCCGGACCCGAAGGTGCCGGAACAGGAACAG
CTGATGACCGCCGGCTGCGTCTGCTTCGCCCTGCTGCAGGCCGCGCAGGCGCTTGGCTTC
GGCGCACAGTGGCTGACGGCCTGGATGGCCTTCGATCCGGTCGTGCAGGCCCACCTGGGC
CTGGTCGAGGGTGAACGCATCGCCGGCTTCATCCACATCGGCACCGCCAAGGCCGACGTG
CCCGAGCGCGAGCGCCCCGACCCAGCGACCCTGCTGCAGGACTGGACGCCGCCGGCATGA
CCCTGCCGGCACCGCCGCCGTCGCTGTACCTGGTCGATGCCAGCATCTACGTGTTCCGCG
CCTGGCACTCGCTGCCGGACCAGTTCCAGGACGCGCAGGGCTGGCCGACCAATGCTGTGC
ACGGCTTCGCCCGCTTCCTGCTGGACCTGCTGGAGCGCGAGCGCCCGCGGCACATCGCCA
TTGCCTTCGACGAAGCGCTCGACAGCGGCTTCCGCCACCGCCTGTATCCGGCCTACAAGG
CCAACCGTGATCCGGCACCGGAAGCGCTCAAGCGCCAGTTCGTGCACTGCAAGGCGCTGT
GCGCGGCGTTGGGCCTTGCCGTCCTCGCCCACCACGACTACGAAGCCGACGACCTGATCG
GCAGCGCACTGCACGTGCACCGCGGCAGCCATCGCGGGGTGATCATCTCCGCCGACAAGG
ACCTGTCGCAGCTGCTGCTGGATCACGACGAACAGTGGGACTACGCCCGCAACCAGCGCT
GGGACGTGGCCGGCGTGAAGGCAAGGCACGGCGTGCACGCGCACCAGATTGCCGATTACC
TGGCGCTGTGCGGCGATGCGGTGGACAACATTCCCGGTGTCAGTGGTGTCGGCAGCAAGT
CCGCCGCCGTGCTGCTGGCCCATTTCGGCAGCTTGGATGCGCTGTACGAACGCCTGGACG
AAGTGCCGTTCCTGCGCCTGCGCGGTGCCGCCCAGATGGCGGTGCGCCTGCGCGAGCAGC
GCGAGCACGCCCTGCTCTGGCGCCAGCTGACCACCATCGCGCTGGACGCGCCGCTGGAAG
GCAGCCAACCCGGCCTGCTGCGCCAGACCGCCGACCCCGAGCTGCTCGGCGGCCTGTGCC
AGACCCTGCGCTTCGGCCCGATGACCCGCCGCCGGCTGTTCGATGCCGCCGGCGTACCCG
ATATTCTTCCCACCCACAGCGAGCCCGCATGAGCCAGCGCAACACCGAAGCCCCGCGTGT
CGTCTATGAAGGCAAGTACCAGCGCATGCTGGTACGCGGCACCTGGGAATACAGCGAACG
TACCCATGCCGGTGGCCTGGCCGCGATCATCATCGCGGTGACCCCGGAGGACAAGGTGCT
GTTCGTCGAACAGTTCCGCGTGCCGCTGCAGGCCCCCACCATCGAGATGCCGGCCGGCCT
GGTCGGCGACATCCACGCCGGCGAATCGATCGAAGTCTCGGCCGTGCGCGAGCTGGAAGA
AGAAACCGGCTGGACCGCCGATCACGCCGAAGTGCTGATGATCGGCCCGACGTCCTCCGG
CGCCAGCAGCGAGAAGATCGCCTTCGTACGCGCCACCGGCCTGCGCCGGATCGGCGAAGG
TGGCGGCGATGACAGCGAAGACATCACCGTGCACGAGATTCCGCGCGCGCAGGCGGCGGC
CTGGCTGGTGCAGAAGATGGGCGAAGGCTATGAGCTGGATGCCAAGCTTTGGGCGGGCCT
GTGGATGATCGAGCACCACCTGGACGGGCGCCCGCGTGGCTGACGCCGATCTGCACGTAC
TGCCGGCGCTGCTGGGCGCCGACGACCCGGCGATCTATACCCTCCACCGGCCGCAGGGCG
CCTCGCCTTACCTGCTGCTGGCCGATCACGCCGGCCAGCAGGTGCCACGCGCGCTGACCG
GGCTCGGCCTGGCCCAGGCCGAGCTGGACCGCCATATCGGCTGGGACATCGGCATCGCCG
GCACCACCCGCGCACTGGCCGAACGGCTGGATGCATGGGCGATCGAACAGACCTATTCGC
GGCTGCTGATCGACTGCAACCGCCCACTGGCCTCGCCGACGCTGATTCCGGAAGTGAGCG
ACCACACCGTGGTCCCGGGCAATGCCAGGCTGTCGGCTGCACAGCGGCAGCAGCGCATCG
ATGCGATCCACGCGCCCTACCATGCGCGCATCGACGCGGAACTGGATGCACGCCGCGATG
CCGGCCGCCCCACCCTGCTGGTGATGATGCACAGCTTCACGCCAGTGATGAACGGCACGC
AGCGGCCGTGGCACGCCGGCGTGCTGTACCACCAGGACACGCGCTTTGCGCATGCACTGC
TGCAGGCACTGCGCGATGAAGGCGACCTGGTGGTGGGTGACAACGAACCGTATTCGGTCA
GCAGCACCAGCGACTACGCGGTACCGGTGCACGGCGAAGGGCGCGGCCTGGTGCACGTGG
AACTGGAGATCCGCCAGGACCTGATCGCCGATGCCGCCGGGCAGCAGGCGTGGGCGGAGC
GGCTGGCGCGGATCTTCAGCGCCTTGCAGCCACAGTTGCTGGCGTTCGGTTGAACGCTCT
TGGACCCATCCCGTATCGGTAGTGCCGGCCGCTGGCCGGCAACCTCAATGATCCAACCAC
CCCGAGGTTGCCGGCCAGCGGCCGGCACCACCGCAGGCGTGGCACATCCACCTACGGCAG
CGCCTTCAATCATGCCTCGTTGACCGGGCAGACGGCAGCAGCCGATTCGACCGGCGCCGG
GCGCAGGCCCAGCGCGATCACCACGCCGAGCGCGGCGAACAGCGCGGCGCCGTACTGCGC
ATTGACCATGCCCTGCAGCGCATCAGGGCTGGTTGCCTCCTGCGTGCCGCGCGCGGCGTT
GGCCACCATCACCAGTACCGCCAGTCCCAACGCGCCGCCGATCTGCTGTGCGGTGGCGGC
CATGCCGGACGCCACACCCTGCTGCGGCCCCGGCACGCCCTGCCCGGCCACGATCCACAT
CGCCGTCCAGCTCATGCCCTGGCCCACGCTGAGCACCACGATGCCCGGCAGCAGCGGCCA
GTAACCGGCGCCATGCGGCATCGCCAGCGCCACCGCAGTGATGCCGATGGCACCGGCCGC
GAAGCCCCAGGCCAGCACCTGCCGTGGCGAACGGCGCCGCAGCATGCGTTCGGCAATGCG
GATGCCGAAGGTGCACACCACGGTCGGCAGCAGGAAGGCCATGCCGGCCTGCAGCGGGCT
CCAGCCGTAACCATCCTGGAAGTAGAGCGCCAGGAAGTAGTACTGCACGCCATAGCTGCT
CATGAAGGCGAAGGTCAGGCCGAGTGCCGCGCGCAGGCCGGGCAGGCGCAGCAGCGCAAA
CTGCATCAGCGGGTCACGGCTGCGCTTTTCGATCTGTACGAACACCGTCAACAGCACGGC
TGAAAGCAGCAGGCAGATGAGCGTGGCCCGTGCCGTCCAGCCCCACTCCGGCCCTTGCAC
CAGGGTGGTGACCAGCAGGCTGCCGCCGGCGGTGACGGTGAGGCAACCGGCCAGATCGAA
GGAACGGCCCTGCACACGCGGGCCATCGGCCGGCAACCACGCGCCGGCCGCGACTGCACA
GGCGGTGGCCAGCGGAACGATCACCGCCAGCACCGCCGGCCAGCCGAACGCCTGGGTCAG
CACGCCACCGAGCAGCGTGCCCAGCGCCAGGCCGACCGCACTGGCCATGCTCCAGATCGC
CAGTGCGCGGTTGCGCACCGGGCCTTCCGCATACAACGTGTTGATCAGCGCCAGCGTGGC
CGGGAACAGCAACGCGGCACCGATGCCCTGCGCCGCGCGCGCGATGATCAACAGGGTGGC
ATTCGGCGCCAGCGCGCCGAACAGCGACGCCAGCGCGAACAGCAGCATGCCCAGCCGGTA
GAAGCGGCGGCGGCCGATCAGGTCGGCGGCGCGCCCGCCCAGCAGCAGGCTGCCGCCGAA
CGCCACGGTGTAGGCACTGACTACCCATTGCAGCTGCTGCGCGTTGATCTGCAGCGCGCG
GCCCATGTCGTGCAGGGCGACGAAGATGATGGTGGCATCCAGGGCGATGATCAGCTGGGC
AGTGGCCAGCAGGGTCAGCGCCCAGCGCGGGTACTTGAGGGGAGGCATCGGCGGTCTGGC
GCGGTGGGGGAGCGCAGTCTCATTGATGCGACCGAATCAATAAACCCCCTGCCAGCCATA
TCTGTCATGATTTTCATCATGAATGGAACTTCGATGGACCTCAATGCAGTGCGCATGCTG
GTGCAGGTGGCCGAAGCCCGCAGTTTCACCGTCGCCGCCGGGCAGCTGGGCCTGAGCCAG
TCCGGCCTGTCGCGCGCGATCGGCCGGCTGGAGGCCACGCTGGGGGTGAAGCTGCTGCAG
CGGAACACCCGCAACGTGGCGCTGACCCCGGATGGCCGCCAGTTCGTCGATCAGGTGGCA
CCGCTGCTGTGTGGCCTGGAGGATGCCGAACGCCAGTTGGCCGACCGTCCCTGCACGCCC
GCTGGCACCCTGAAGATCAGCGCGCCCTCGATGTTCGGGCGCAAGGTGCTGGTACCGCTG
CTGGCGCCGTTGCTGCAACAGCACCCGCAACTGCAGGTGGAGGCCGTGCTCAGTGACCGT
CTGGTCGATCTGGTCGAGGAAGGTTTCGATGCCGCCCTGCGCACCGGCGTCATCGCCGAC
CAGCGCATCGTCGCGCGCCCGCTGCGTCCGCTGCGCTGGGTGACGGTGGCCAGCCCCGCG
TATCTGGCCCGCTGTGGCGCACCGGACGATGTGGCCGCGCTGCGGGATCACGCGTGCCTG
GCGGTGCGCAACCTGCGCAGTGGCCGGCTGGTGGACTGGCAGTTCCTGCAGGAGGGCCAA
CTGCGCGACTTCACCCCACCGACGCGGATGGTGTTCGACAGTGGCGATCCGCTGGTGGAA
GCGGCCATCGCCGGCATCGGCATCGTGCAGGTGATGGATTTCGCGGTGGCCGACGCGCTG
GCTGACGGCCGCCTGCAACGCGTGCTGCAGCCGCTTGAAGGCCGCAGCCGCGCGCTGTCG
CTGATCTACCCACCGTCGCGCCAGCACTCGCCAAAGCTGCAGGTGCTGGCCGACGCGTTG
CTGGCCGGGGATTGGTAAATCCACGCCATGCGTGGATGAAGGTTTCGGCGGGGTCAGAAC
CCTTGGGTATCCGGTAGCGCCGGCCGCTGGCCGGCGAGCCACATCGGCCGGCGGCGAAAC
GGACCGGCAAGGCATTGCCGGCCAGCGGCCGGCACTACCGATCAGGCGAAGCCATCGGTG
GCGCGCACCAGCGCGTCCACGTTCTCGGCCTCGAACGCCGAATGGCCCGAGGCCGGGGTG
ATTTCCAGCTTCGCCTTCGGCCACACCTTGGTCAGGTCCCAGGCGTTGGCCAGCGGGCAG
ACCACGTCGTAGCGGCCGTGCACGATCACGCCCGGGATGTCGGCGATGCGGTGCGCGTCG
CGCAGCAGCTGGTCTTCCACCTCGAAGAAGCCACCGTTGACGAAGTAGTGGTTCTCGATG
CGGGCGAAGGCCAGGGCGAAGTGCGGGTCTTCGTGGCTGTTGATGAAGTCATCATCGACG
TGCAGGAAACTGGTCGCGCCTTCCCACACCGCCCACGCCTTGGCGGCTTCCAGGCGGGTG
GTTTCGTCGTCGCTGGTCAGGCGGCGGTGGAAGGCCGAGATCAGGTCATGACGCTCCACC
GACGGGATCGGCTTCAGGTAATGCTCCCACGCATCCGGGAACAGGCGGTTGGCGCCTTCC
TGGTAGAACCATTCCAGCTCCCAGCGGCGCAGCATGAAGATGCCGCGCAGGACCAGTTCG
GTCACGCGCTGCGGATGGGTCTCGGCATAGGCCAGGGCCAGGGTCGAGCCCCAGCTGCCA
CCGAACACCTGCCAGCGATCGACCTTCAGGTGCTCGCGCAGCTTCTCGATATCGGCGACC
AGGTCCCAGGTGGTGTTGTCCACCAGGTCCGCGTGCGGGGTGGATCGACCCGCACCACGC
TGGTCGAACAGGATGATGCGGTACTTGGACGGGTCATGGAACTGGCGCATCTTGTCGCTG
CAACCACCGCCCGGGCCACCGTGCAGCATCACCACCGGCTTGCCGTCCGGGTTGCCGCAC
TGTTCGAAATACAGCGTGTGGCGGTCGTCGACCTTCAGGGTGCCGACGTCGTAGGGGGTG
ATGGCGGGGTACAGCGTACGCATGCTTGCAGCTCCAGGGTGATGCCCTGCCGGGGCAGGA
GAACCCCCATTCTAGGCCGGTCGCCGGCCCAGGGTGATGCGGTCGCGCTGCTCCAGGTCC
TGCACGGTCTGCACCTCGGCAAAACCGGCGGCGTCGAACAGCGCGCGGATCGCCGCGCCC
TGGTCCCATCCGTGCTCGATCAGCAACCAGCCACCGGGCAGCAGATGCGCCTGGCCGCCG
TCGATGATGCAGCGGATGTCATCCAGGCCGTCCACACCGGACGCCAGCGCGGAGGCCGGT
TCGAAGCGCAAGTCGCCCTGTCGCAGGTGCGGGTCGTCGCTGGCGATGTACGGCGGATTG
CTCGCAATCAGGTCGAAGCGCATGCCCTGCAACGGCGCGTACCAATCGTGCCCGCCCTCG
GCGAAGCGGACGTTGCGCAGTTCATGGCGCGCGGCATTGCGTGCGGCCACGGCCAGCGCA
CCCGGGCTGGCATCGGTGGCCAGCACCTGTGCCTGTGGCCGCTCGCTGGCCAGCGCCAAG
GCGATCGCGCCGCTGCCGGTGCCCAGGTCAGCCAGCCGCAGCGCACGGTCCTGCGGCAGG
CGTTCCAGCGCCAGCTCGACCAGCAGTTCGGTCTCCGGGCGCGGGATCAGCGTGGCCGGA
TCGACCTCCAGATCCAGCGTCCAGAATCCGCGGCGGCCGGTCAGGTAGGCCACCGGCTCG
CCGGCCACGCGGCGGGCCAACAGCGTCTCGAAGGCGGCCTGGTCGGCGGCGGCCAGCGGA
TCGGTGGCATGCGCGAACAGCCAACTGCGTGGGCGTTCCAGCACATGCAGCAGCAGCAGC
TCCGCCTCATGGCGGGCTTCGACGCTGCCGAGGCGGACACTGGCCTCGGCCACGATCTGG
CGCAGGGTGGGTTCGGTTTGGAAAGGCATTCCGCAATTGTAGAGCCGAGCCCACGCTCGG
CTGCTTCTGGAACAGCCGAGCATGGGCTCGGCTCTACAAAATCGGAATCCGTTCAGTTTC
CCCCGGACGGGATAAGGAGGGGCTATCGGCCCCAGGCAGCGGTCCGGCGAGATTTTCCTT
GTCACACAGTCAGTTGCAGGATGAAAGCGGCCGGGTTCAGTGCCTGCTCAGTGCATTTTG
ATAGACTCCATCTATCAAATAGATGCAATCAATGCATTGTTCTTATCGCCAGCGAATGGG
TAACCTAGCTCCTGTCGATTCACCCACTCCCCTTCACCAAGAGGAAAAATGATGTCCCTC
ATCAACACCCAGATCCAGCCGTTCGAAGCCAACGCTTACCACAACGGCGAGTTCATCAAG
GTTTCCGACGCCAGCCTGAAGGGCCAGTGGTCCGTCCTGATCTTCATGCCGGCCGCCTTC
ACCTTCAACTGCCCGACCGAGATCGAGGACGCAGCTGACCACTACGCCGAGTTCAAGAAG
GCCGGCGCCGAGGTCTACATCGTCACCACCGATACCCACTTCTCGCACAAGGTGTGGCAC
GAGACCTCGCCGGCCGTCGGCAAGGCCCAGTTCCCGCTGGTCGGCGACCCGACCCACCAG
CTGACCAACGCTTTCGGCGTGCACATTCCGGAAGAAGGCCTGGCCCTGCGCGGCACCTTC
ATCATCAACCCGGAAGGCGTGATCAAGACCCTGGAGATCCACTCCAACGAGATCGCCCGT
GACGTGTCCGAGACCCTGCGCAAGCTGAAGGCTGCCCAGTTCACCGCCGCCAACCCGAAC
CAGGTCTGCCCGGCCAAGTGGAAGGAAGGCGAGAAGACCCTGACCCCGTCGCTGGACCTG
GTCGGCAAGATCTAAGGCAGTACCGGCCTGCCGTGGCCCCACGCCGCGGCGCGCCCTTCA
TCCCCGTGCCGGTCCCCCCGCCGGCGTGGGGGTGAACCCAAGACAGCCAACGCTCGCCCG
CCTTGGCCAGCCAGCCCCTTCCACGGTCGCTGTCTTGGGTTCACCCCTACCCCCAGCTGG
TCCGCTACCTTGTACAGCGGTGCCACGCCCTCTGTTTGCCTGAAGCCAGGAGAAGACCGA
TGTTGGACGCCAACCTGCAGTCGCAGCTGAAGACCTATCTGGAGCGCGTGACCCGCCCGA
TCCAGATCACCGCGCACGCCGACGACGGCGCCAAGTCGCAGGAAATGCTGGAACTGCTGC
AGACCCTGGACAGCCTGTCGGACAAGATCTCGCTGCAGGTGCTGCGCGATGGCCAGGGCC
GCGTGCCGTCCTTCGACCTGGGCACCCCGGGCCAGGACATCCACCTGACCTTCGCCGGCC
TGCCGATGGGCCACGAGTTCACCTCGCTGGTGCTGGCGCTGCTGCAGGTCGGCGGGCACC
CGTCCAAGGCCACCGCCGAGCTGATCGAGCAGGTGCAGAACCTGGAAGGCGACTACCGGT
TCGAGACCTACTTCTCGCTGTCCTGCCAGAACTGCCCGGACGTGGTGCAGGCGCTGAACC
TGGCCGCGGTGCTCAACCCGCGCATCCAGCACGTGGCCATCGATGGCGCCCTGTTCCAGG
ACGAAGTCGAGAAGCGCGAGATCATGTCGGTGCCGACCGTGTACCTCAACGGTGAAATCT
TCGACCAGGGCCGCATGACCCTCGAGCAGATCGTGGCCAAGCTGGACACCAACGCCGGCA
AGCGCGATGCGGAGAAGATCGCCGCCAAGGACGCCTTCGACGTGCTGGTGGTGGGCGGTG
GCCCGGCCGGCGCTGCAGCGGCGATCTATGCCGCACGCAAGGGCATCCGTACCGGCATCG
CCGCCGAGCGTTTCGGTGGCCAGGTGCTGGACACCATGGCGATCGAGAACTTCATTTCGG
TGAAGGAGACCGAGGGCCCCAAGCTGGCCACGGCGCTGGAGCAGCACGTGCGCGAGTACG
AGGTGGACATCATGAACCTGCAGCGCGCCAGTGCGCTGGTGCCGGCCGGCGAAGACGGCC
TGGTGCAGGTGCAGCTGGAAAACGGCGCGGTACTGAAGTCGCGTTCGGTGATCCTGTCCA
CCGGCGCGCGCTGGCGGCAGATGAACGTGCCGGGCGAAGACCAGTACCGCAACAAGGGCG
TGGCGTACTGCCCGCACTGCGATGGCCCGCTGTTCAAGGGCAAGCGCGTGGCGGTGATCG
GCGGCGGCAACTCCGGCGTGGAAGCGGCCATCGACCTGGCCGGCATCGTGTCGCATGTAA
CCCTGCTGGAGTTCGATTCCAGCCTGCGCGCCGATGAAGTGCTGCAGAAGAAGCTGCGCA
GCCTGGGCAACGTGACCGTGCTGACCAGCGCGCAGACCACCGAAGTGCTGGGCGACGGCA
GCCGCGTCACCGGCCTGGTCTACAAGGACCGCGTCGGCGGCGATGCCCACCGCGTCGAGC
TGGAAGGCATCTTCGTGCAGATCGGCCTGCTGCCCAACACCGAGTGGCTGAAGGATGTGG
TGGCGCTGTCGCCGCGCGGCGAGATCGTCATCGACGACCGCGGCCAGACCAACCTGCCGG
GCGTGTTCGCCGCTGGCGATTGCACGACGGTGCCCTACAAGCAGATCATCATTGCCATGG
GCGCCGGCTCGACCGCCGCACTGAGTGCGTTCGACCACCTGATCCGCTCGTCGGTGAGCA
ACAGCAGCGGTGCCGTTGCTGAAGCAGCCTGATCCACCGTTCCCAGATCACCGGGAACAT
TGTCTGCCTGTCGGGTAACCACGCCGTCAGCCGGTCCGTTACCCCTGGGGTGTAAGGATG
AACCTACGTGATCTGAAGTACCTGGTAGCCCTGGCCGACCACAAGCATTTCGGCCGGGCT
GCCGCCTCCTGCTTCGTCAGCCAGCCCACGCTGTCGACGCAGATCCGCAAGCTGGAAGAA
GAGCTGGGCCTGCCGCTGGTGGAACGCGCACCGCGCAAGGTGATGCTGACCCCGGCCGGC
CAGGAAGCGGCGGCACGGGCGCGGGTGATCGTGTCCGAAGTGGAACAGCTGAAGGAAGCG
GCGCGACGCAGCCGCGATCCGGAAGCCGGCACGGTGCGCCTGGGCATCTTCCCGACCCTC
GGCCCGTACCTGCTGCCGCATGTGATCCCGCGCATCCGCGAGCGCTTCCCGGAGCTGGAA
CTGCTGCTGGTCGAGGAAAAGAGCGACGTGCTGCTGGACCGCCTGCGCGAAGGCAAGCTC
GACGCCGCACTGCTGGCCCTGCCGGTGATCGACGACCAGCTGCATGCCGAATTCCTGTTC
GAGGAACCGTTCCTGCTGGCCGTGTCCGGGCGCCACCCGCTGGCCCGCCGCGAACACCTG
GACGTGCAGGAACTGGCCACGCAGAAGCTGCTGCTGCTGGAAGACGGGCATTGCCTGCGC
GACCAGGCGCTGGAAGTCTGCCGCCTGTTCGGCGCCAACGAGAAGTCCGAATTCCGCGCC
ACCAGCCTGGAAACCCTGCGGCAGATGGTCGCCGCCGACGTCGGCATCACCCTGCTGCCG
AGCCTGTCGGTGCAGCCGCCGGTGCCGCGCTCGAACAACATCCGGCTGCTCGATTTCACC
GGCGAAGGCCGTCCCAGCCGCCGCATCGCCATGATCTGGCGCCGCAGCTCGGCCATGAAC
GACTTCCTGATGGAGCTGGCCGACCAGTTCAAGCGCCTGCCGCAGGCACTGTTCACGCTG
GAGGCGCTCGATGCCGGCAGCGATGCACCGGCCCTGCCCGGCCCCGCGCTGAACGGCTGA
GCCCCCGCAGCACCGGCCCGGAATCGGCAGGAGTCGATTCCGGCCGCATTTGTCCCCACA
ATACAGACAGGCGGCGCCAGCAGGTGCCGCCTTTTGCATGGCTTTCAACCAAGGAGCTTC
ACCATGAACACCGCCAGCGGCCTGCCGCCGTCGATCACCGTTTCTACCTTCGACATGGAC
CGCCTGGACGCCATGCTCGAATCCCCTGCGCTGAGCCAGACGCCTGCCGCGCTCGCGCTT
GCTGAAGAACTCAACCGGGCCACCGTGCTGGCACCGGACCAGATTCCCGAAGGCATCGTC
ATGATGCATTCGCGCGTGGAGTGCGAAGATGAAGTGTCGGGCGAAAAGCACGTCCTGACC
CTGGTCTTCCCCCGCGAAGCCAATGTCGATGAAGGCAAGGTCTCCGTGCTGGCCCCGGTC
GGCAGTGCCCTGCTCGGCCTGGCCATCGGCCAGAGCATCGACTGGAACGCGCCCGGCGGC
CGCAAGCTGCGCCTGCGCGTGACTGCGGTCCACAACGACCGCCCCTGATTACCGCTGCGC
ACCGCGCGCGATTCGATCCCCCTGCACCAGGAGCCGTAATGAGTACCCCGTCCAAACTGT
CCCAGCTGCGCGAACTGTCCGTGGTCGTTGCCGATACCGGTGACTACGAGGCGATCAAGC
GCCTGCAGCCGGTGGACTGCACCACCAACCCGACCCTGGTGAAGAAGGCGCTGGACCTGC
CGGTCTACGCCGAACTGATCGAACGCGAACTGGCCTGGGGCCGCCAGCAGGCCGGCGACC
GCGAAGCCGTGGTGCACGCCGTGGCCGACCGCCTGACCATCGGCGTCGGCGCGCTGCTGA
GCACGCTGGTGCCGGGCCGCGTGTCCACCGAAGTGGACGCCGACCAGGCCCACGACACCG
CCGCCACCGTGGCCAAGGCCCGCCAGTTCATCCAGATGTACGCCGATGCCGGGGTGCCGC
GCGAGAAGATCCTGATCAAGATCGCCGCGACCTGGGAAGGCGTGGAAGCCGCGCGCATCC
TGCAGGCCGAAGGCATCGACTGCAACCTGACCCTGATCTTCAACCCGACCCAGGCGCTGG
CCTGCAGCGAGGCCGGCGCGTTCCTGATCTCCCCGTTCGTCGGCCGCATCCTGGACTGGT
ACGTGGCCAACGGCCAGACCCCGGCCAGCATCGACGAAGACCCGGGCGTGAAGTTCGTGC
GCGGCGTCTATGCCGAATTCAAGCGCCGCGGTTCGAAGACGGTGGTGATGGGCGCCTCGT
TCCGTTCGACCGCACAGATCGAAGCGCTGGCCGGCTGCGACCGCCTGACCATTTCGCCGG
ACCTGCTGGAGAAGCTGGACGCCGACCACGGCGCGCTGCCGCGCAAGCTGGTGGCCGGTG
CCGCTGATGGCGCGGCGGTGCCCCCGATCGATGCGGCGACGTTCGCAGCAGACCTGGCGG
CCGATCCGATGGCGACCGAGAAGCTGGCGACCGGTATCGATGCGTTTGCCAAGGATCTGG
AAGCGCTGCGCGAGCGGATCCGCGCGGCACTGTGAGGATTCCGGCCAACGGCTGAGCCCC
TCGTGGCAGGTCGGTTGGTCGCAAAGAGCAAAAAGCCGCGCTGGGTCGGGCGGGTTGGGT
TCGCGGGAGACGCCGTGAATCCATCCCTGGAGGCTTGGCCGCCGCATCCATGCGGCGGAC
ACTCCCGCGAGGGCCCCCCCCCCCCCCCCCCGCCCCGGTAACGGGGGCCCCCCCCCCCGC
CCGCCAAAAAAAAACACAGAAACGGGCGGCCGC
>contig00022 len=41835 cov=32.4 corr=0 origname=NODE_22_length_41835_cov_32.402215_pilon sw=shovill-spades/1.0.4 date=20230425
GGTCCGGTTGCGGGGGCGTGAGCCGCATGGATGCGGCGACCGAGCTTACATGGACGTACT
TGCAGCGGCCCCCGCAACCGGACCCACCCCGCCATCTCACGGAATGCACGCTTTTGCTGT
TGCTGTTGCTGTTGCTGTTGCTTTGGCCTCGGCGGGTGCAGGGCGCAGCCCTGCCAAACC
CCTACCCCTTGGCCATTGCCTGCCACCACTGCGACAGCAGCTCCGGCCTGCGCAGGCGCT
CGCGCCACCACCGCAGTGCCGCGCCGTCCTCGCCGGTGCGCCAGGCCAGCCAGAACGTTT
CCTCCGGCTTGTGTTCCTCCACCTCGCGGATCACCAGCTGGCCACGCGCCACTGCAGCAC
GCGCGCACGGCTCGGGCAGGAAGCCGAAGCCCACACCTTCGCATTGCAGCTTCAGTTTGC
TGGCCATGTCAGGCACGGTCAGCATCTCCTGCCCCATCAACAGGCCCACCGTGCGCGGCA
GCAACCGCCGCGCCGAATCAGAAACGGCGATCGCGCAGTGCTCGACCAGCTGCTCGCGAC
CGAGCACGCCCGGCACCTTGGCCAACGGATGATCCGGTGCGACCGCGAACACGAACTCCA
CCGTGCCCAGCGGCTCGACCACGTAACCACCGCCACTGGGCCCCTCGCCCGGCGCCCCGA
CCAGCAGGTCGGCGCGCCGGTCCAGCAGGGCCTCCCAGGTGCCGGACAGGGCCTCGCCGA
TCAGCCGCAGCCGGGTCGGCGCCTCGGCCTCACGAAACGCGGCGATGTCCGGGCCCAGCA
GCCAGGTCGGGAACACCGAGTCCACCGCCAGGGTCAGTTCGGTCTCCCAGCCCGACGCCA
CCCGGCGCACCCGCAGCTCCAGCTCGCGGGCCGCACGCAGGAGATGGCGCCCCTCGTCCA
GCAGGGCGCGTCCGGCCTCGGTCGGTTCGGCACGCGGGCCGACCCGGTCGAACAGCTGCA
CGCCCAGGTCCTCCTCCAGCTTGGCCACAGTGTAGGAAATGGTCGAGGGCACCTTGTGCA
GCGCCTTGCCGGCGCCGGCAAAAGAGCCGCGGCGGTCGATGGCATCCAGGATCTGCAGGG
CATCGAGGCTGAGCTTGAGCATTCGAATTTTTCGATGATGGCCGTCAAAACTATCCGTTT
TTCAAACCCCGGGCGCAAGCAGATACTTCTCTCCAACGGGGAAACACGGCAACTACCGCC
TCACCCCGCCCCATCGAAACCATCGAACAAGGAGATTCCATCATGCTGCAGATCCGCAAG
AGCGCTACCCGTGGCCTGGCCGAGCATGGCTGGCTGTCCTCGCGCCATACCTTCTCCTTC
GCCAACTACTACGACCCCCGCTACGTCAGCTTCGGCCCGCTGCGGGTGATCAACGAAGAC
AAGATGATCGGCGGCCAGGGCTTCGGCACCCATAGCCACAGCAACATGGAGATCGTTTCC
TATGTGCTGGGCGGCGCGCTGGAGCACAAGGACTCGATGGGCACCGGCTCGGTGCTGCGC
TACGGCGACGTGCAGCGCATGAGTGCCGGCAGTGGTGTCAGCCACAGCGAATTCAACCAC
TCGGCCGACGAGACCGTGCACTTCCTGCAGATCTGGATCTTCCCGGACCGCGAGAACATC
ACGCCGTCCTACGAGGAGACCCACTTCGCCCCGGAGACCAAGCGCGGCCAGCTGCGCCTG
ATCGCTTCGCCGGACGGTGCCGACGGTTCGCTGCGCATCCACCAGGATGCCCGCATCTTC
GCCACCATCCTCGATGGCGGCCAGAAGCTGCACCACGCGCTCGGCAATGGCCGTGGTGCC
TATGTGCAGGTTGCCCGAGGCCAGCTGCAGGTCAATGGCATCACCCTGGAAGCCGGTGAT
GCACTGCAGGTCAGCGACGAAGCGCAGCTGACCCTGGAGAACGGCAACGACGCCGAAGTG
CTGGTGTTCGACCTGCCGCTGTAACCACAACGCCCGCGATGCCGCAAAGCATCGCGGGCG
CATTTCCGTAGAGCCGAGCCCACGCTCGGCTGCGGTGTGACAGCCAGCCGAGCGCGGCCT
CGGCTCTACAGGACCCGCGTCAGAACCTGTACGTCATCGCCAGCCGCACATTGCGCGGCT
CACCCCAGCCGACAGGCGATCACTGAATTCATAACGCGCCATCGCATCCAGCAACCAATA
CGGTTGGGTGCGATGTACCACCTTGGCCTGCGTGGCCGGGTTGGTGATCTCGCCGAAGGT
GGAATCCTGTCGTGCGGTGCGACGCGCCGCGCAGGCTCAGCCGCCGATGGCGGCGCAGGC
CTCCAGGATCAGCGCGGTCACTTCCTTCGGCTGCGAGGCCAGCGAGGCATGGCTGGCATC
CAGCTCCAGCAATCGCTTGGGCTGGATGCGCGTGGCCATGGCCTTCTGGTTGTCCGGCGC
GATCATGCGGTCCTGGCGGGACAGCTGGTACCAGCTCGGCTTGTGCTTCCAGGCCGGATC
GCTGACCGCATCACCGAAGGTGCTCGCCAACGGCGCCTTCTGGGTCACCGCCATCACCCG
GCCCTCGTCGGCGCTCAGGTCCTGGCAGAAGCTCTCATGGAACCTGTCCGCACGCAGCCA
CAGGTAGCCATCGCTGTCCGGTGCCAGGTTCGGCGCTGCCTCCGGCAGGTGCTGCTGGGT
GATGCCACCGGGGCTCTCGCCGGCATCAGGCGCGAAGGCAGCGATGTAGACCAGGCCCTT
CACGTTGGGCTCGCTACCGGCCTGGCTGATCACCGCGCCGCCGTAGGAGTGGCCGACCAA
CAGCACCGGCCCGTCGATCTGCCGGATCATTTTCCGGGTGCGTCCTGCGTCGTCGGCCAG
CGAGGTGAGCGGCAGTTCCACCGCCTGCACGCGGTCGTGGCCGTTGCGATGCAGTTCCAG
GATCACCTTGGCCCAATGTGCGGCCCCGCCCCAGAATCCATGGACAAGGAGGATGGTCGG
TGTCGTGCTCATGTACAGGTCTCCGGCAGCGGCCGGCGGAATGCCGACTGTGCAGCCACT
GCCCGTGCGTGGCGTTAATCGCTGGTGACGCAATCGGGTCACTGCAATCGTATGCGTCGT
TTGATGTCGTGCATGGCACTTGCCGACCTGGCCTGATAACGATTTCATGGAGCTCTCCCG
GAGCTTCGCATCGCGCATGACGCCTTCATCCCCACGTGCCCAGCAGCACGCCACCCGTGC
CGCCTTCTTCATTCCCGGCTTCGCCACCGCCGCGTGGGCGCCGATGGTCCCCTACGCCAA
GGCCAAGGCCGGGCTGTCCGACGCCAGCCTCGGTGCCGTGCTGCTGTGCCTCGGGCTCGG
CTCGCTGCTGGCGATGCCACTGGCAGGTGCGCTGACCGGACGGCTGGGATGCCGTCGGGT
GATGGTGATCACCTGCGCGATGATGCTGGGCGCCCTGCCCTTGCTGGTGCTGGCACCCTC
GCCCGTGGCGCTGGGCGCAGCGCTGTTCGTGTTCGGCGCCGGCGTCGGTGCATTGGATTG
CGCGATGAACATGCAGGCCGTGGCGGTCGAGCGCGACGCCGGGCGCGCGATGATGTCCGG
CTTCCACGCCTTCTACAGCATCGGTGGATTCGTCGGCGCCGGCTGCATGACCGGGCTGCT
GATCCTCGGCACGCCGCTGTGGCTGGCCGCGCTGCTTTCGGTGGCCGCGCTGCTGCTGGT
TGCCGTGCTGTCGGCACCGCACTGGCGTCCGCAACGGATCCTGCACGAAGGCCCGCTATT
GGCGCTGCCGCACGGCGTGGTCCTGTTCATCGGCGTGCTGGCCTTCGTGGTGTTCCTTGC
CGAGGGCTCAATGCTGGACTGGAGTGCGGTGTTCCTGGCGGAAGTGCGGCAGGTACCGCG
CGACCAGGCCGGGGCCGGCTTTGCGTTGTTCACCCTGGCGATGACCGCGATGCGCCTGTT
CGGCGACGGCATCGTCGAGCGCCTCGGCCGGACCCGCACGCTGGTCATCGGCGGCATCAC
CGCTGCGGCGGGCTTTACCCTGGCCACGCTGGTGCCCTCGTTCCCGGTGGCGTTGGCCGG
CTACGTACTGGTCGGGCTGGGCTGCGCCAACATCGTGCCGGCGCTGTTCTCGATGGCGGG
CCAGCAGCGGGTGATGCCGGAGAGCATCGCCATCACCGCGGTGACCACACTGGGTTACGC
CGGCATCCTCGCCGGTCCGGCAGCGATCGGCGCACTGGCGCATGCCACCAGCCTCGGTTT
CGCCTTCCTGTGCGTGGCCGCGCTGCTGCTCGGCGTCGCGGCGTCTGCCCGCGCACTGGC
ACGACGCGTGGCCTGACAGAAAAAGGGGACGGAGGGGATTAAGTCGTTTCCCGCACACCT
GGCCTGGAAACGACTTAATCCCCTCCGTCCCCTTTTTCTCAGCTGCGCGCCAGCCACTCA
GCCTGGGCCGGCAGCTGCGGTGCCGGGCACGCGCTCTGCGGATGGTGCTCGTCGCGCGCC
ATCCAGTCATCGACCACGCCCGCCAGCAGGTCCAGCCGCAGCGGCAGGGTGATGTGGTCC
TCGCCGCGCATTTCGATGTAGTGCGCGCGCGGATTGGCCTGGGCCAGTTCGCGGCCCTGG
CTGACCGGAATGTGCTGGTCGCCCTGCCCGTGCAGCAACAGCACGCAGGCGCGGGTATCG
GCCAACGCACGCGCGACGTCCACGCGGTCCAGATCGACGTCGATGCGGCGGCTGGCGGCG
GCGATCACCTGGTTGATGTCCTGGCCGCCGTAGCGCCAGCGCGCGTACGACGCCACCGCC
TGCGCCTTCAGGCCTTCCGGCTGGAGCCCCATCAGGTGCGGGATCATGGTGCGGATCGCC
ACGCCGGCATTGGCGAACGATTCCATCGCCACCACGCCTTCGACCTGGTCACCCAGCTTG
TCGGCGGTGAACACCGCCGTGGCCGCACCATAGGACACACCGAACAGGTACAGGGGCCCG
GTCACTTCGCCGCGCGCGCGCAGCTCGCCGATCACATCGACCACGTCATCCGACTCATAG
GTGCCATAGCCGGACGGGCCGGTGCCGGACTGGCCATGGTTGCGCAGGTCGAGCGTGACC
ACGCGGTAGCCGGATTCGGCCAGCTGCAGCGACCATGGCAGCATCGAATCACCGTTCATC
ATCCACCCATGCAGCAGCACCACGGTGCCGCGCGGCGCCTGCGCGCGGAACGGCTGCGGC
ACGGCCAGGCTCAGGCCGGTATCCAGCGGCAGGCCGTTCTCGTGGCGCTGCGGCAGGTAG
CGGTAACGCGCGCCGTAGTCGCCCGGATCGAATACGCGCCAGAAGATCGGCACGCCATCG
CGGCCCGCCGCGAAGCCATGGCGGTTGGGCAGTTCGGCGATGGCCGCGGCGATGCGCGGA
CGATCGAGCAGGGTCGACACGCCGCCCGGCGCGATCAGCTGATCGGCGAGTGAGGTGGAC
GAGGCGTTGATCGAGGATGAGCATGCGGCCAGCCACAGGCCGGCGCACGCCAGCAACAAC
AGCAGCAGGCGCTTCATATCACGTCATAGGGGTGAATCAGACAGATTGGGACGGTAACGC
CCGATAGACCGGCCATCTATCGCGCACGGATGACGGCTTGATGACAACGCAGGAACGATT
CAGTTTGGTGTAAAAGCTGTATCCGTTCAGTCATTGATCCGGATCAATGAACGCGCGCCC
GGGAATGCCCACAGTGCCGCCATGCGCATCTCGTTCAAGCTCGCCATTGCCCTGGCCGCC
ACGGTGGCCGCCGCCTACGGCATCGCCCGCAGCACGCCCTACTGGTTCGCACCGCGACAG
ACTGCGCAGGTCGACATCCACGATCCGGCGCTGATCGCGCAGGGGCGCTACCTGTCACGT
GCCGCCGACTGCGCGGCCTGCCACACCGCGCCGGGCGGCAAGCCGTTCGCCGGTGGCCTG
GGCATGCAGACGCCGATGGGCACGATCTATTCGACCAACATCACCCCCGATCCGGACTCC
GGCATTGGTGCCTACGACTACGCCGATTTCGAACGCGCGGTCCGCCGCGGCATCCGCCAC
GACGGCCAGCCGCTGTATCCGGCGATGCCGTATGCCTCGTACGTGATCGCCAGCGATGCC
GAGATCAAGGCGCTGTATGCCTATTTCATGGGCTCGGTGCAGCCGGTGAAGCAAAGCAAC
GCCGACAGCACGATTCCATGGCCGGCCAACATGCGCTGGCCTTTGGCATGGTGGCAGCTG
CTGTTCGCGCGCCCGCGCAGCTTCAACCCGGATCCGTCGCTGGATGTGGGCCAGCAGCGT
GGCGCTGAGCTGGTTGAGGGCCTGGCCCACTGCGGCGCCTGTCATACACCACGTGGGCTG
GCGTTCCAGGAGAAGGCGATGGCCGACGATGGCAGCCGCCAGTTCCTGTCCGGCTCGGTG
CTGGAAGGCTGGTATGCGAAGAACCTGCGCAATGAATCGACCGGCCTGGCCAGCTGGAGC
GAGGGCGAGATCGTCGACTTCCTGCGCACCGGGCGCACCGATCGATCGGCAGCCTTCGGT
GGCATGGCCGACGTGGTCGAGCACAGCACGCAGTACCTGTCCGACGCTGACCTGCTGGCC
ATGGCGCGCTACCTGAAGCAGCTGCCGGCGCGTGAGGGACGCAGTGCGCAGTGGTCGCCT
GGTACCGACACCACCACCGCCGCGCTGCGTAGTGGCGACTATCGCGTGGCCGGTTCGCTG
GCCTATGCCGAGCACTGCCAGGCCTGCCACCGTGCCGACGGGCGCGGCATGCCACGCGTC
TATCCTGCCCTGGCAGGCAACTCGATCGTGTTCGCCGACGATCCCAGTTCGCTGGTGCAG
GTGACCCTGATCGGGGGTCGCACCCCGCACACCCCGCACGACCGCATGGCCTTCACCATG
CCCGGCTTCGAGCAGCTGCCGAACGCGCAGCTGGCACAGATCCTGACCTTCATCCGCAGC
AGCTGGGGCAACCAGGCCAGCGCGGTGAGCGAGGTCGAGGTGGCACGCATGCGCCGGGTG
GTGCGTGACAAGCCGGTGCACTTCGTTCCGCAGGAGGCCGCACGATGAAGCGTTCGCGCA
AACGTTCCCGCCTGCTGCTCGGTAGTGCGATCACCGTGGTGCTGCTGGCCGGTGCGGGCA
CCCTCGCCTATCGTCACCTGCACCCGGGCCTGGATGCCGCCGTAGCCAGTACGATCGATA
TCCTCGAAGCACAGGGCAAGGTGGTCGCCCACTACCACGCGCCCAGTGCCGAGGAGATCG
CCGGCCTGGGCAATGCCGAATCGGTGATGCTCGGCCGGCGCATCCTCAACGAGACCGCGC
GCCTGCTTCCGGACAACGTCGGCAACGATCTGAACTGCAATTCGTGCCACATGGCCGAGG
GCAAGCGACCGTTCGGCAACCACTACTTCAATACCGGCGGCGGTGCCTATCCGCGCTACA
TGCCGCGCCCGGGCAAGGTGATCGGGCTGACCGAGCGCATCAATGGCTGCCTGCAGCGCT
CGATGAACGGCAAGCCGCTGCCGAAGGACGCACCGCAAATGCGCGCGATGCTCGACTACA
TGGCGTGGCTGAGCAGCCCGGTGCCAGAGGGTGCAAAAGTGGCCGCGCCCAGTGAGGGCC
CCATCGACAGCACGCTGACTCCGGACCCGGTCCGCGGCCAGGCGCTGTATGCCGTGCAGT
GCGCCGCCTGCCATGGCGACAACGGCGAAGGCCGACGCGATGCCAGCGGTGACATCGCCT
TCCCGCCGCTGTGGGGCGACCGCAGCTTCAACATCGGTGCCGGCATGGCGCGCCTGTACA
AGGCGGCCGGTTTCATCAAGCACAACATGCCACCGGCAGTGACCCGCGCACCGCCGCTGG
GGCAGCAGGTGATGCCGGACCAGGATGCGGTGGACATCGCCGGCTATTTCATCAACCAGC
CGCGGCCGGACTTCGCCAACAAGGGCAAGGACTGGCCGCGTGACCCGAAGCCCAAGGACG
CACGGTACTGAAGCAGGCGGCGGGTGCCGGCCGTCGCAGAACACGATTCCTGCATCGCCA
CGTCATGCCGATGTCATTGGCGCTGCCGACACTCCGGGGCTTCCCTGCTCTGAAGGTCCG
GTCTCGATGCGAACGTCTGCGCGCTTTCCCCGTGTCTCGCTGCTTGCCCTGCTGATCGCT
CCCGCACTGGACGCCCTGGCCGAAGCACCGCAGGGCGATGCCGCTGAAGCGCGCAGCAGT
GAGGCCCGCACCCTCGACCAGGTGCAGGTGATCGGCCAAGCCACCAGCTATGCCAAGACT
TCCGTGCGTGCGGAAACGCTGAACCGGCAGACCGTGATGAGCAGTGTCAACGACGCGCTC
AACGAAGTGCCCGGCGTGGTGGTCAGCGAGGCCGATGCCACCGGCTCGTCGGTGTGGGGC
ACGCAGATCAGCATGCGTGGCTTCGTCACCAACCGTGATACCCAGCAGATCGGCACCACT
ATCGACGGCCTGCCCAATGGTGGCTCGGGTTACGGCGGCGGCTCGCTGGCCAACCGCTAC
ATCGACACCCTCGACCTGGAAACGGTGGAAGTCAGCCAGGGCACTGCCGATATCTCCTCG
CGCTCGAACGAGGCCCTGGGCGGCACGCTCAACTTCCTCACCAGCGATCCGCTGCAGGAC
AGCCGCCTGCGCTTCGTGGTCGGCGCCGGTGACAACGAGGCGCGCAAGTACTACGTGCGC
TACGACACCGGCCTGCTCGGCGGCCACACCCGCGCCTGGGTCAGTGCCTCGTCGGCGCGC
GTGCATGACTGGATCGATGGCAGCGGCAAGACCAGCAATGACCACATCGCCGGCAAGTTC
ATCACCGAACTGGATCGCTGGACCCTGACCGGCTACCTGTCCTACAACGATGCGGACGAG
CCGGAGTACACCAGCGTCTCACCGAAGGGCTTCGCGACCAATCCGGATCGCGACAACCTG
GTCGGTACCCTCACCGGCATTCCCTACCTGGACCAGAACTACCGTTCCGGCTCGCGTGCG
CTGCGCGAGAACACCTTCGGCTACCTGCGCGCGGCCTTCGACGGTGGCAACGGCTTCAAG
GCCTCGGTGGCCGCCTACGGGCACCGCATGCAAGGCCGCGGCGACTGGCTGCCACCGTAT
CTGGCGCAGGTCAGCGATGACGGAGCCGGTCGCCCGGAGTCGGAATACCTCGGTGGCAAG
ACCGTGTACGGCGGCAGCAACCGTGGCCAGATTTTCTTCGTCAATCCCGATGGCAGTGCC
GCGCAGCGCCTGGCCAGCTGCAGCCCGCGCCTTGGCTTCACCGCCGAGTACGATCCGAAC
TGCTACGCCGGCAACGTGCTGGGCGCGCAGTCGTATCGCCACACCCACTACGACAACGAC
CGCATGGGCGTGACCGCCGACGTCGAATGGCGCCAGACTTTCGGCGCAGTCGACAACACG
ATCCGCGGCGGCCTGTGGGTGGAGAAGCTGGACCGTTCGGCACGCCGCGACTGGCATCGC
CTGCTCAACGTCGGCCAGGACATCGCCTTCGACCACCAGCCGTACTGGGTACAGTTCGAG
GACAAGTACAAGGTCGACGAACAGATGTACTACGTCGAGGACGTGGCCCGCTTCGGCCCG
TTCAGCGCGCGCCTCGGCGTGAAGCAGTTCTTCGTGGACCAGTCGCGCCGCCGCGTGATC
GGTGCCAGCGAGCACGTCACATCCGACTCCAGGTCCGATCCGCTGCTGTCCACCGGCTTC
ACCTGGGCGCCCGGCGTGGAAGGCATGGAGCTGTTCGCGGGCTTCTCGCAGAACTTCGCC
GCCATCCCCTCCGGCGTGCTCGGCGAGACCGTCCCGCAGCGCTTCCGCAACGTCGAGCCG
GAGACCGCCGACAACATTGAAATGGGCATGCGCATCAGCCGCTGGCCCCTGACCGCCTCG
GTCACGCTGTACAACATCAAGTTCGACAACCGCATCGTCTACCTGCCGGCCGGCTTCGTC
AGCGGCATCGACTACCTGGGCGAGACCGACGGCGTCTACGAGAACTTCGGCGGCGTGGAA
AGCAACGGCCTGGAAGCGGCGTTCGGCTATGGCTGGGACAACGGCTGGCGCCTCAACGCC
GCCTATACCTACAACCGCTCCAAGTACCTGGGCAGTGGCGATGCCGCGCGTGATACCCAG
CTGGGCATCGTCGACGGCGCCAAGGTGATCGGCCAACCCGAACAGACCCTCGTACTCTCG
GCGGACTGGCAGGGCGAGAACTGGAACTTCGGCCTGTCCGGCCGTTACCTGGGCACCCGC
TACCTCGACGCCGCCAACGTCAACAAGCTGCCCTCGGCCACCGTGTTCAACGCGAACATC
GGCTTCGACCTGCAGGGCCTGTCGCCGCGCCTGAAGGGCATGGGTGCCAACCTGGTGGTG
AGCAACCTCACCGACAAGCGGTATCTTGCGGGGGTGGACGGCCGCGACAACGCCTTCATC
GGCGCTCCGCGCACCGTCGGCATCTCCTTCCGTGTGGACCTGTGAGGAGCCCGTGACCGA
TATCGGCCGACGCCGGTTGTTGCAGGCCGGCGTTGCCGCCGGCCTTTCCCCGCTGCTGCC
CAGCATCGCCCGGGCCGCCGCGATCGCCCCCGCCGCGCAAACCCGCAGCCTGGAAGACCT
GCAGCACATCGTGGTGTTCATGCAGGAGAACCGTTCGTTCGACCACTACTTCGGCACGCT
GCCGGGCGTGCGGGGTTTCGGCGATCGCTTCGTCGCTCCGGCGCAGGCACTGCAGGCCGG
CGCCCGCGCGCGCAGCCTGTGGCTGCAGCCCGATGCCAGCGGCAAGCGCGCGATCGCGCC
GTTCCCGCTGGATACCGCCGCGCACTTCGGCTACATGCGCGTGGAAGGCACGCCGCACAC
CTGGCCGGATGCACAGCGGGCCTGGGACCACGGACGCATGGGGCAATGGCCGAAAGCCAA
GCAGAACCACTCGATGGGCTACTTCCAGCGCAGCGACCTGCCCTTCCAGTTCGCCCTGGC
CGATGCCTTCACCATCTGCGACGCCTACCACTGCGCGATGCAGGCCGGAACCAACCCGAA
CCGGGTGTTCCTGTGGACCGGCCACAACGATGCTGCCGCCCGCGCCGGCGGCCCGGTGAT
CGCCAACTCGCACGACAACTTCCCCGAGCACGGCGGGCATCCTGCGTCGTACCGCTGGGC
CAGCTATGTCGAACGCCTGCAGAAGGCGGGGGTATCCTGGCAGATCTACCAGGACATGGC
CGACAACTTCACCGACAACCCGCTGGCCGGCTTCGAGGCGTTCCGCCAGGCCTACCGCGC
TGCGCCGGGGCATGACCCGCAGCTGCGCGCACGCGGGGTCAGCACGCGTGGCCTGGCGCA
GCTGCGCCAGGACGTCATCGACGGACGCCTGCCGCAGGTCAGCTTCATCATCGCCGACGC
GGCCGGCAGCGAGCATCCCGGCCCCTCCAGCCCGGCCCAGGGCGCGGCCTATACCGCACG
CGTGCTGGATGCACTGACCGCCGATCCGCAGGTGTGGAGCCGCACCGCCCTGCTGCTGAT
GTTCGACGAGAACGACGGTTTCTTCGACCACATGCCACCACCGGCACCGCCTTCGCCGGT
GGACGGCGGCTGGGCGGGTGCGTCCTCGGTCAGCACTGAAGGCGAGTACCACCGCCATCC
GGCACCGGGAGATGAGAAGTACGACTTCGCCGAACTGCGCGGCCGCCCGTACGGTCTGGG
ACCGCGCGTGCCGCTGTACGTGATCTCGCCCTGGAGCCGCGGTGGCTGGGTCGATTCGCA
GGTGTACGACCACACCTCGGTCATTCGACTGATCGAACGCCGCTTTGGTGTGTCCGCGCC
GGACATCTCGCCGTGGCGCCGCGCGGTCTGCGGCGACCTCAGCACTGCGTTCGACTTTGC
CCAGCGCGATACCCGCCCGTTCGTCCGCGGCCTGCCCGACGTGAGCGCGGTGGCCGCACG
CGCCGCTGCTTTGCCGGGGCGCACCGTGCCCGCGCTGCCAGAGGGGCTGAAGCCAGCGAA
ACAGGAAAGCGGTGTACGCCCGGCGCGCGCCCTTCCCTATCGACCGCAGGCATCGATTGC
TGCGGTCGACGTCGCGGGCGTTGACCTGGCGTTGTCCTGCGAGGGCGCAGCGGCAGTGCT
GCATGTCTACGATCGGCTGCGGCTGGAGGCGGTGCCGCGCCGTTACACGCTGCTGCCGGG
CATGCCGCTGCGCGAGCGTTGGCCGCTGGACGCCCAGGGCCGCTATGACCTGTGGCTGCT
CGGTCCGAACGGCTTCCACCGCCACTTCCAGGGTGCGGCCAAGGCTCCTGCCGTGCAGGC
TTCAATTGATCGCGCGGATGGCCAGCTGCGGCTGCACCTGCGCAATCTGGGTGACAGTGC
ACAGCAGGTGCGCGTGCATGGCGGCGCCTATGCAGGACACATGCCCGAACAGACATTGGC
GCTGCCCGCACATGCGCAGACTTCATTGGCGTGGGATGCAACGCCTACCGCCGGCTGGTA
TGACCTGCGCATCAGCGCGGGTGGGAGTGTGCTGCGTTTGGCCGGCCGCGCCGAGGATGG
TCGCCCCGGCACCAGTGACCCGGCGATGGGCACCGAGCCGCTGCGGTTCGAGCACGATTG
AAGAATCCCTGTAGAGCCGAGCCCATGCTCGGCTGCTTTCGCCCCGGTCGCATTGCCCCG
AAAGAAGCAGCCGAGCGTGGGCTCGGCTCTACAGCGCAGACCGCTAGATTCAGGCCTCCT
GCAGCCCCGGCCGGCCGTGCTCCACCGCATAGCGCTTCCAGCTCTGCACGGTACCGTTCG
GTCGCATCACCGTATCCAGCGTCTTCATGTCGCCGATCCACGCATCACGGGTGACATCGC
ACAGCACATAGCCACGCTTGTCGGTGGTCGCCTTCAGATTGGGGCTGTGCGCAAGCTGGT
TGCGGGCGTAAGCGTCCACGCCCTGGCCATCGGCCCCCGAAGTGATCGAAGTGGCAAGGA
ACTCGCTGGAGACCACGCCCGAATCACGATGGTCCTGCACCAGGTCGCTGGCGTAATGCC
GGTGCGCGTCGCCACAGGCGGTCACCACGTTGCCGAAGCCGACCTTCTGGATGTGGTCGA
GCAGGCGCCGACGGCTGTCCAGGTAACCCGACCATTGGTCATCGGACGACTGCACCACGC
CGTCCTTCTCGCGCATGTAGTTGCCCAGCGCAACCTGGTGGGCGATGGTGTGCCAACGCG
GTGCGGCATCAGCCAGGCCATCGAACAGCCAGCGCTCCTGCTTCGCACCGACGATGCTGC
GCTCCGGCGATTCCACGTCCTCACGCAGCGCCATGTTCACCTGCTTGCTGCGGTACTGGC
GTGTGTCGAGCAGGTGCAGGTCCATCAGCGTTCCGTAGCGTGCGCGCCGGTACAGCTGCA
TGTGGCCATCGCGCGGGAATGCCGAACGGCGCAGCGGCATGTTCTCGTAGTAGGCCTGGA
ACGCCTGTGCGCGCCGCAGCAGGAACACTTCGCTGGGCGTATCGTCCTGGTCTTCGGCGC
CGGCCCAGTTGTTGTCCACTTCATGGTCATCGAAAGTGACGAACCACGGTGCCGACGCAT
GCGCGGCCTGCAGGTCGGCATCGCTCTTGTACTGGGCGTAGCGGCGGCGGTAATCATCCA
GCGTGTAGGTCTGCGGGCCGACGTGGTTGCGCAGGTTGGTGAACGGCTGGCCGTTCATCT
TCCGCAGGCCAGGCTGGCTTTCACCTTCGTAGATGTAATCACCGTAGTGGAAGACGAAAT
CCAGCGGCTCCTCGGCGATGCGCCGCCACGCGCTGTAGTGGCCTTCTTCGTAGTGCTGGC
AGCCGGCCACCACAAAGCGCACGCGATCCACCGCTGCCGCGGCTGCCGGCAGCGTGCGGG
TACAACCGACTGCACTGGCGTGGCCACCCACGGTAAAGCGGTACCAGTAGGGCCGTCCGG
GCGCCAATCCTTCCAGTTCCACGTGCACCGCGTGGCCGAGTTCGGGATGCGCGAGCGCCG
AACCCTGGCGTACCACCTTGCGCATGCCTTCGTCCGCCGCCAGCTGCCATTCGACCACCA
TCGGCCGGGTCGGCATGCCACCGCCGAACACCAGCGGCTCGGTCGCCAGCCGCGTCCACA
GCACCATGCCGTCGGCCGTGGGATCACCCGAGGCCACGCCCAGGGTGAAGGGCGTGCTGG
CAAAGCGCGGCTTGGCCAGCAGGTTGCGCGGGTTCAGCGTGGTGGCATCGGCCTGCGAGG
CCAGCGCGCGTGCCGTGCCCATCCAGGCGCCGGCAGCGGACAGGCCGGCCAGGGCCAGGA
ATCGCCTGCGATTGATCGTCTCCACGGCTGTGCCCTCAGTTGTAGATGATGTGGAAGTAG
AAGAAGCGGCCGTAGTCGTCGATCTCGGTACGGAAGCGCCCGTTCGGGCCGGTGCTGTAG
GTCGGCTGGGTGTTGAACAGGTTCTTGGCTTCGTACTTCAGCGTCACGTGCCTGCTGACC
TTGTGGCTGAAGGCCATGTTGAAGGTCATGTACGGGTCGTAGTACGAGTCCAGCCACTGG
GTGTCGCCGAAGTCGACCAGCATCCGGCTGCGGTAGGTTCCGGACAGGCGCAGTTGCGAG
TTCTTCCACGGCATGCGCCAGATCACCGAACCATTGAGCGACCAGTCCGGCTGGTACAGC
AGCCGGTCCAGGCGTCGCTCGGTGCCATCGGTGATGCGGTAGTTGGTCCTGCCTTCCAGC
CGCGTGGCGTTGAAGTACATGTCGAAGCGCTGGCGGCCCCATTGCAGGTTGCGGTTGGCC
ACCGCGAACTCGACGCCGCGCAGCCTGGACTCATCGGTGTTCATCGGTTGGGTCACCCGG
TAACGGGTATCGCCCACGTTCTCGAAGGTGGTCAGGGTGTAGATGTCGTCCTTGACTACC
TTGTCGAACAACGCCACCGAGACCAGGCCGTTGTTGCCGTTGAAGTACAGGTCCCATGCA
AGGTCGATGTTGGTGGAACGGCGCGGCTGCAGGTTCGCATTGCCCTGCTTGATGGTGCAG
AAGCCCCTGCCCTCCTCGTCATCGCCACAGCTGGTGCTGGTGGCCTGGGCAATGTTGCTC
GGCGTCGGCCGGCCCAGCGTGCGGCTGGCGGAGAAGCGCAGGCGCTGGTCCTCGCTCAGC
TTGAACGTCGCATTCAACGAGGGCAACAGGTTGTTGTAGCCACCGCTCGTGTTGCGGAAG
GCGGAGGTATAGGTGGTGCCGCCATCATTACTGAACGGGCTGTAGGCATCGAAGCGGGTG
TGGTCATGGCGCAGGCCACCGATCAGCAGCAGCCGGTCCCAGGCGTAGTGCGCGGACACG
TACGCATTGGTGATGTCCTCCACGTACCTGTAGTCACTGGTGAAGTTGGCATTCGGATAC
GCCGCATTGTTGTTGCCCAGTTTCGGTAGCAGTTCCTCGTTCCACTTGCGGTTGTCGATC
AGCGGGAAGCCCGGCACGCTGCCCAGCAGCGTCGATCCCGGATACAGGTAATCGTTGAGC
GTGGCGCTGCTCCTGAAGTAGTCGAAGTCGATGTCCTGCCAGATCTTCAGGTGGCGGTAT
TCGGCGCCGGTGGCCAGGCCGAAGCCACGCGCATCGGCGTCGATGTTGTAGCTGAAGTCG
GCGCGCAGGTTGTCGATGCTCTCCTTGGCATCGCGCGGGGAGACATAGGCCTGCGCCGGA
TTGAGCTTGAAGGCCGAGCTGGTCAGCAGGCTGGAATCTGACACCGCCACCGCGTTGGGG
AAACCGTGGCTGTCGTTCTCGTAGTCGACGAACAGGCTGCTTGGGTAGGCGCGCACACCC
CAGTAGACCTGGTTGTTGTGGAAAGTCTCTTCGGTATGGCCGCCGCGCAGGCTCAGCCGC
GAACGGTCGCCGATGTCCCAGTTGAAGCTGGCGATGGCGCCGCGGTTGCTGCGGTCCCAT
CGGTCGTGTCGGTTCTTGATGTAGATGCTGTTGATCTGGGTGGTGCCGCTGTCCTCGGTC
TGGTTGCGGATCGGAAACTTGGCGTTGCCGTACAGGTCGGTCTTGTTCATCGTCGAGTTC
TCGTAGAACCGGTACGAGTACAGCAGCAGCGATGCGTAGGACGGATCGTCCGACGGCTTC
CATTCCAGCTTGGCCGAGCCGCCGAAGTTGGTGATGAAGTTGGTGTAGGTGCCGGTGCTG
AAATTGCCGGGCGCACGCAGCCCGTTCCAGCCCTTGGCCTCATCCGGCCCGGTGGTGCCG
TCGGTGAGGTACTTGCCGGCGTCGTTGTAGTAGTAGTTCGACTCCACCCAGCGCTTGACG
CTGTTGCGCGAACGCTGCTCATAGCGTGCCACCGCGACGATGCCGAACTCCTGCCCGGCG
CCGAACTGGTTGGAGAACACCATCTTGGCGCTCTTGCCGAAGTGGCCCAGGGTTTCGTGG
TTGCCGCCAGCGCTGCGCTCGACGTTGGTCTCGGCCGTGGAATAGATACCTGCCACGTCG
GCAAACACGTACTTGCCGGACCGGTCGAAGGCACTGCGGCTGATGATGTCGATCACGCCG
CCGATCGCATCCGGTGCCTGCTCCGCACTGAAGCTCTTGTAGATGTCGGTACGAGTGCCG
ATGTCGCTGGGAATCAGCTGCAGGTTGTTCATGCGTTCGCCGGAGCCACTGCCACCCACG
CTGGCAATCGCGATGCCATCGATGGTGGTGTAGTTGAGATTGGCCTGCACGCCGCGCACC
GTCACGTAACGTGGCTCGCCGGCATCCTCCACCGCACTCAGGCCTGGAGCGGCCATCAGG
CTCTCGGCCAAGGTCTCGTCGCCGTAGCTGTCCATTTCGTCGTAGACCACCGAATCCTTG
ATCACCGGTGAGGTCTTCTTCTGGTCGATCACCTCGTGCGCGGCAATCACCTTCACCGTG
TCCAGGGTCGGCGCCACCACCGCCTCGGCCTCGCGCGGCTTCGGTGCGCCGGGCTTTGGC
GCGTTGCGTACCGGTGCCGGATCGATGGCGATGACATTGCCATCCACCACGGTGTAGCCC
AGGCCGGTACCGGCCAGCAGTGCATCCAGCGCCTGCCTGACGGTGGCACCGCGCGGCACC
GCACCGGCCATGCGGGCATCGCCATCGGCCGAGTACAGGAACTGCACCCCGGAACTGCGT
GACAACTGCTCCAGTGCACGCGCCAGCGGCTGTGCCGCGATCGGCGTGGACACACGCGCC
TCCAGGCCATCGGCGGCGGCGGCGAAGGCCAATGGCATGCTGCCGGGAGACAGGGCGAGG
ATGATCGACAGGTAGAGCGTGTTGCGCATCACGGGTCCTTGGAAGAGAGAAGGCAGCAGG
CGCCGCTGCGCGGATCGGCAGCGGCTTCTCCCAAGTAAGAGCCCGCATCCACCAAAGTGG
AGAACGCGGATTCAATGAATTTTTTCTGACAGTCCACTGCCACCTCGGCCTCAGCGGCTG
CCAACCCGCACTGTGTCGCCCTCGCGGCTCACCACGAAGCGCGGGTCACGTTCGAGGAAG
GCCTGCAGCGCACCGATGCGATGCGCATCGAGGCTGCCGGACAACCGTGCCGATGCCGCG
CCCTCGTCCAGCACGCGCACCTGCACCTGGTTGTGCCGGTTGAAGGCAGCAGCCACTTCG
TCCAAGCGTTCGTCAAGGAAGGACACTTTGCGCTGCTGCCAGTCCAGCAGCATCGACAGT
GGCATGTCCAAGGACTCCACCGCATGGCTGCGCGCGTCGACCTGCACCACCCGGCCCTGC
CCCAACTGGGCCAGGCGGCGGGCACCCGCGCCTTGGCTCCAGACCTCGACCTCGCCGGAA
ACCACACCGATGCGCGTGCTCTGCAGGCGTCGCGACACGTCGAAGACTGTGCCGATGTCC
CGGATCTCCAGGCCGTTCACCTGCACCTCGAACGGGCGGCGGTCGCGTGCGATGTCGAAC
GTCGCCTCGCCCTGCAGCAGTTCCGCCTTGCGACTGAACCAGCCCATGCGTACCCGCAGG
CGGCTGTCCGCGTTGAGCCGCACCTGTGTCCGGTCAGGCAGCACCAGGTCACGCAGTTCA
CCGTGGTCGGCGCTGTACAGCTGTTCGGTGGGCATCAGCTGCGGAACCAGGCCCACGCCG
AGCAGGGCGATGCAGGCTGCGGCAGCCATCACCCACCCGCGCGTGCGGCGGCGCAGCGGC
GCGGCGTGCGGCGCGGCGGGGGCACTATCGAACAGAGGCACCACTTTGGCGGCCGCCTGC
CGTGGCGGCGCCGGCGCCTCTTCCGGCAACGGCGATTGCAGTGCCTCGCCGACCTGCCGG
TGCAGCGCGAGGGCGTGCATATAGGCGCGCACGTGCTCGGGCGAGCGCTTCATCCAGTCC
AGGAACGCAATCCGCTCGGCCTCGTCCAGCACTCCCTCGCGATTGCGCAGGAACCAGTCC
ATTGCCTCGCAGGCGAGCGTGTCGTCGACCATGGGCGATGCGTTCCGGTTCATGCGTGCT
CCCTGGCGCCCAGCGCCTTCCTGCAGGCCTCCAGACCTTTGCCGATGTGCTTGCGCACCA
TGTGCACCGACACCTGCAACTGCTGGCTGACTGCCGGGCAGTCCAGCCCGTCGCGGTAAT
GCAGCTCCATTACCCGTCGCGTGGTCGCCGGCAGACGTGCGATGGTGCTGCGGATATCGT
TCCAGCGCTGCGCGCGCTCGAACTCGCCCTCGATGTCTTCTTCGCTTTTCAGCACTTCGG
CCAGCTGATCCACGTCTTCCAGCGGCGGCAGCGACAAGCGCGCGCGCGCGTGCTCGCGTG
CCAGGTTGGCCGCGACCGTGAACAGGTAGGCCTCCGGGTTCTCGATCGCTGCGGCATTCT
CGCCGGTGGCCCGCAGCAGCCGCAGGTACACCTCCTGCGCCAGGTCCTCGGCGTCTTCGC
TGGCAGAACCGCGACGCAGGAAGAAGCCACGCAGCAGCCGTCGGCGCAGCGCGTAGCTCT
TCTCCCAGATCCTCACGCTGTTCACGGCCGGCCAACACCCCGAGGCTGGAAAGCCCCGCA
GGGTGACGGCCATCGATGACAGTGGCGTTGCAGCAGGCGGCCATGCCAGGCACTCTCCGC
CCGGCACATTCGCCCATGATATGGCGCACCGTGCCAACCCTTGCTTGCCAGAGACCCAAG
CCGGGCCCGCCTATCGAAGCCGCGGGGCCAGGCCTACGCTTGCCTCCCCGGTGGCCGCCA
CGGTCGCCCTTCGCGTCACGGCCCCGCCATTGCGACCCCGCTCCAGTGCTGTGCGCCCTG
CCGGTGTTGTCGCCCAGGCAGAGTCGGCGCCCTCTGGAGACAGTCATGAACCAAGCCCTG
ACCCCCTTCGATACCGACCCGCTGGAAACGCGGGAGTGGCGTGAATCGCTGGAGGCGGTG
ATGCAGGCCGGTGGCCGGCCACGCGCGCATTACCTGATCGACCAGCTCAGCGAGCTGGAT
GCGCAGCGGCACGGCGATCTGCATGCGCGCGCGTGGACCGCCTACGTCAACACCATCCCG
CCGGAGCGCCAGCCGGCCTACCCGGGCGACCTGGCCATCGAGCGCCGCCTGAACGCGATG
ATCCGCTGGAATGCGATGGTGATGGTGCTGCGCGCCGGCAAGCACTCCAACGTCGGCGGC
CACATCGCCACCTACCAGTCGGCGGCGGTGCTGTACGACGTGGGCTTCGACCACTTCTTC
CGTGGCCGTACCGACACCTTCGACGGCGACATGATCTACATCCAGGGCCATTCCGCGCCG
GGCATCTATGGCCGTGCGTACGTGGAAGGGCGCATCGATCCGGCACGGATGGACAACTTC
CGCCGCGAAGCCGGTCGTGACGGCCTGTCTTCGTATCCACACCCGCGCCTGATGCCGGAG
TTCTGGCAGTTCCCCACCGTGTCGATGGGGTTGGGCCCGCTGACCGCCGCCTACCAGGCG
CGCTACATGCGTTACCTCGAGTACCGCGGCCTGAAGCAGCACCAGGACCGCAAGGTCTGG
GCCTTCCTCGGCGACGGCGAGATGGACCAGCCCGAATCGCTGGCGGCGATTTCGCTGGCC
GGCCGCGAGCGGCTGGACAACATCGTGTTCGTGGTCAACTGCAACCTGCAGCGCCTGGAC
GGTCCGGTGCGCGGCAACGCCAAGGTCATCCAGGAACTGGAAGGCACGTTCCGCGCGGCC
GGCTGGAACGTGATCAAGCTGATCTGGGGCAGTGGCTGGGACGACCTGCTGGCCCGCGAC
CACAGCGGCCTGCTGCGCCAGCGCATGATGGAATGCGTGGATGGCGACTACCAGACCTTC
AAGTCGCAGAGCGGTGCTTACGTGCGCGAGCATTTCTTCGGCCGTTACCCCGAGCTGCTG
GAGCTGGTCGCGCACATGAGCGATGACGACATCTGGGCGCTGGCACGTGGTGGCCACGAT
CCGCAGAAGGTGTACGCCGCCTACCAGCAGGCGGTGAACACCCGCGGCCGGCCGACGGTG
ATCCTGGCCAAGACGGTCAAGGGTTTCGGCATGGGCGAAGCCGGCGAAGGCCAGAACATC
AACCACCAGCTGAAGAAGATGAGCGCCGATGCAGTACGCGCCTTCCGCGACCGCTTCAAC
CTGCCGGTCAGCGACGAGCAGCTGGAGGAGATGCCCTATCTGCGCCCGGAACCGGGCAGC
GCCGAGGCCGCCTACTTCGCCGAACGCCGCCGCATCCAGGGTGGGCAGCTGCCGGCGCGC
CTGGCCAAGGTGGATCCGCTGCCGCTGCCGCCGCTGTCGATCTTCAACACCCAGCTGCAG
GGCAGTGGCGATCGCGGCCAGTCCACCACCATGGGCTTCGTGCGCATCCTCACCAGCCTG
CTGAAGGACCCGGATCTGGGCAAGCTGGTGATTCCGATCGTGCCCGATGAATCGCGCACC
TTCGGCATGGATGGCCTGTTCCGCCAGATCGGCATCCACTCCTATCTGGGCCAGCTGTAC
ACCCCGCAGGATGCCGGCCAGCTGAGCTATTACAAGGAAGCCAAGGACGGTCAGATCCTG
CAGGAAGGCATCAACGAATCCGGTGCGATCTGTTCATGGATCGCCGCCGGCACCGCCTAC
AGCAACCACGGCCTGGCCACGATTCCGTTCTACATCTTCTATTCGATGTTCGGCCTGCAG
CGCGTCGGTGACCTGGCCTGGGCCGCTGCCGACGCGCGTACCCGCGGCTTCCTGCTCGGT
GCGACGTCGGGCCGCACGACGCTGATGGGCGAAGGCCTGCAGCACGATGACGGCCACAGC
CACGTGCTGTCGTCGGTGATTCCGAGCTGCGTGTCCTACGACCCGACCTACAACTACGAA
CTGGCGGTGATCATCCACGACGGCCTGCGACGCATGTATGTCGACCAGGAAGACATCTAC
TACTACATCACCGTACTCAACGAGAACTACCCGCAGCCGGCACTGCCCGAAGGCACCGAA
GCCGGCATTCTGAAGGGCCTGTACCTGCTGCATCCGGCAGCCGCCGACAACGCCTTGCAG
CCACGCGTGCAGCTGATGGGCAGCGGCTCGATCCTGCGCGAAGTGGAAGCCGCGGCAGAC
CTGCTGCAGCAGGACTTCGGCATCGCCAGCGATGTGTGGAGCGCGACCAGCCTGACCGAA
CTGCGCCGCGACGGGCTGTCCGCCGAGCGCTGGAACCTGCTGCATCCGGCCGAAGAACCG
CGCGTGCCCTACGTGCAGCAGTGCCTGCAGGGTCATGAAGGCCCGGTGGTGGTGGCCACC
GACTACATGAAGATCGTCGGCGACCAGATCCGTCCCTTCATCAACGACCGCCGCTTCACC
GCATTGGGCACCGATGGCTTCGGCCGCTCCGACACGCGTGAATCGCTGCGCACGTTCTTC
GAAGTGGATCGCCACTTCATCGTACTGGCGGCCCTGAAGTCGCTGGCCGACGAAGGCCGC
ATCGAACGCTCGCGGATGCAGGACGCGATCGACAAGTACGGCATCGACACCGGCAAGCGC
GATCCGGCCGCCGCCGTGTAAGGCCGTTGCATTCACCACGCCTGCCCTGCGGGCGTGGTG
AATGCAGCATCGCTACGGCATGCGCTTGAACAGGTTGGTCTGCAGGATCGGCGTGCCGTC
ATGACCGTAGAACGCCTTGGTCTCGGTCATCGTCGCCTGGTCATCCGCCACGGTGTAGAT
GCGGGTGGAGGCCGGCGTGCCATGGTCCACCAGCTGCATCACCAGCGTGTTCGGTGCAGG
CAGTTTCAGGTTGGCCTTGTCCGCGCCATAGGTGCCGGACAGGGCGCCGGGCGTGCCATC
CAGGGCCAGCTTGCCGTCGGATTTCATGGTCTTGCCGTCGTGCAGGACGATGTCCACGTG
CGAGCTCCAGCGGCCACCACCGGCGTCCTTGAACTCGAGCACCACGTGCTTCGGGCGCTG
CGCTTCGGGTAGCGCAGACGTGGCGATATCCAGCGACCAGCGCCCCAGCAGGGGAGAAGG
CGAAGTCTCCACTGCCAGCGCCGGAACGGCGGGGAGTGAAAGCGCAGACAACAACACAGC
GGACAACAGCTTCATACGTTGCTCCGTTCCAGTGAAGAAGATTCTGCGTGACGCGTTGTG
GGGCGCAGCGCCTCGGATCGTGCACAGCATCGGCGCCCGGCGCAAGGCGGGGCGCTGAAC
ACGCGGCAACCTCATTCGCGCCCCCGCGATTTCGGTCTGGCGGCAAGGTCTCATCCGTCC
TTGCCGATACAAAGAGTTACGTTATAACATTTCACTTCGCCTTCACGAGTCCTGCCATGC
GTCGCCACCTGCTTGCTGCTGCCATTCTGTTCGCCGTCCACACCGCCCAGGCCGCGGACG
AACCCACCCTCCCCACCCTCCAGGTCCAGGCCTCCCAGCCCTCGCGCATCGACAGCCGGG
TCACCGTCGACAATCCGCAGGCGCAGAACCGCACCCTCGGCGGCCTGCTCGAACACGTCT
CCGGCGTGCAGAGCACCGCCTTCGGGCCGAACGCGGGCGCCCCGGTCATCCGCAGCCTCA
GTGGCAACCGCGTGCAGATCCTGCAGGACGGCCAGTCCATCCTCGGCATGAACGCGATCA
GCGGCGACATCAACATTCCGTTCGATCCACTGTTCGTGCGCAGCGTCACCGTCAACAAGT
CCTCGGACACGGTGCGCTATGGCGGCAATGCGATCGGCGGCAGCGTCGAGATCGATTCGG
GCCTGATCTCGCGCAGCATGGAAGACAAGGACCAGTCGATGGAACTGGTCCTGCGCAAGG
GCTTCAATGCCGCCGATGCGCAGGGCTTCCGCATGAACTTCAACAACCAGCGCAACCTCT
CGACCAACCTGCAGGTCTCGCGCCAGCGCATCTCGCACTACGACATCCCCGGCAACAGCA
AGGCCCGTGTCTGCAACACCCGACTGTTCCCGCCGACCGGCGGCGTCAACTCGGCGCTGG
CCGACAGCTGCCAGAAGGAAGCACGCGTACAGCAGATCTACAACAAGGCCTCGCATCCTT
ACATCGACCAGTTCATGACCGAGAATCCTGACTGGGCCGATGGTGAATTCTCGTTCTACA
CCAACAACCCGACCTCGGTCTGGCAGCGCCGCACCTATATCAACCCGGTCAATCCTGCCT
ATGTCGCCGGCACGCCTTCATACGTGCAGAAGCAGATCAACAATGATGTGACGCCCGACT
ACCATCATCGGCTGGGCAACAGCCATGCGCGCAACGCGCAGGTGGCCTTCGGCTCGACCC
TGTTCTTTGACCGCGGCTACGTCGGTGTCAGCATCGATGCCAAGGACAGCGAGTACGGCG
TGCCGGGCTTCTCGATGCAGAACCTGTCGTTCGGTTCCAACCATGCCGATGGCCTGCCGG
TGGGCGTGGTGATCAAGCAGCAGCGCTACGCGCTGGAAGCCCTGCTGCGTGATCCGCTGC
CGTGGTTCGAGCGCGCGGAACTCCGCGTGTCCAGGCGGGACAACACTTCAGGCGAGCGGC
TGGGTACCACCAGGGCAAACGACTACGATTTCGAGAGCACCCAGGCCGAGTTGCTGCTCA
GCCATCAACGCGTCGGCCCGCTCAGCGGCCTAGTCGGTTTCAGCCACCAGTCGCGTGATG
TCAGCGGCAGCGGCTCGCAGCGCTACCTGCCGGACGTGGACACCCGCAGCAATGCGGTAT
TCCTGAAGGAAACGGTGGACGTCGGCTGGGTTACCTTCGATGCTGGCGTACGCCACGAAC
GGGTCGACCACGCACTACAGCCCAGCCGCTTCAAGACCGCGCGCAATGCCGCCAACACGA
AACTGCAGGACCGCGACTACCGGCTCAACAGCTACAGCCTCGGCTCGTACGTCGAGCTCG
GCCCCTTGTTCGCGGCCAAGGTCCGTTACTCATCCTCACAGCGCGCCCCGGAGATCAACG
AGCTGTATGCCAGCAACGCGCACTATTCGGTGATGACACAGGAAGAAGGCAACCAGAACC
TGGAACCGGAGCGCGCGAAGAACCTGGAACTGACCGGCCTGTTCCACCTCGGCGGTTTCG
AGCTGTCCGCCACCGCGTACCGGATGCGGTACGAGAACTACCTCTATCTCGGCTATTCCG
GCCTGCAGACCGCCAACCGCCTGCCGCTGAAGTACTGGAAGCAGACCGACACCACGGTGA
AGGGCTTCGAGATCGACGCGTCGCAGGCATTGGACCTGGGCCGCTATGGCACGTTGAACG
TCTCCGCCTTCGCCGACCTGGTGAAGAACAAGGCCGACCACCCGGATTCGCTGCGCGCCC
ACAACGACGGCGAGTATCTGCCGAACATGCCGACCAACCGCTACGGCGCCAACCTGCAGT
GGCAGCGCGAAGGCTGGAAGGCACAACTGTCCAGCACCTACTACGACGCGCAGAAGTACC
TGGGTCGCAATGTCAGTGAGGAAATTCCGCTCGACGCATTCAACCTGGTCGACCTGCAGG
TCAGCCGCGAACTTCCAGTGCGCAACAGCTACATCGCAGGCGTGGAAGTGTTCGTCAATG
GCAGCAACCTGCTCAATGAAGAAGCGCGGCCGCACAACTCGCCGCTGAAGTACATCGCGC
CCCTGCCGGGGCGGGGCTTCCAGGTCGGCGTGACGATACGGCTCTGAAGGCCGGCCATAA
AGAAAAACGCCTGCAGATCGAGGATCTGCAGGCGCTTCTTTGTATCTGGCGGAGTGAGAG
GGATTCGAACCCTCGATAGAGCTTTTGACCCTATACTCCCTTAGCAGGGGAGCCCCTTCG
GCCACTCGGGCATCACTCCGGGGTATTCTCCGCGTCTGGTGCGTTGCACCTCAGCGGGGC
GTGAATCATAACGTTAATCGAGTGCGAAGGTAAAGCGTTATTCGGCAGAATTTTCGCTAC
CGGTGCCACCGGCTTCATCACCACGCTGGATGCGCTGGTAGATCTCTTCGCGATGCACAG
CGACGTCCTTCGGCGCAGTGATGCCGATACGCACCTGGTTACCCTTGACGCCAAGCACGG
TGACGCTCACCGAGTCACCGATCATCAGGGTTTCGCCGACGCGGCGAGTCAGGATCAACA
TTTTTGTAAGTCTCCATGGAACCGTGTGGAAGGGTATCCCCCACCGGCTTGACGCTCCGT
CAAGAAGCGCTACCACGACAAAGGGAAAAGATTCGCAATGGTACCGTCAGCCGTCCCGCT
CCTACAAGGAGGGGGACGGCAGGGTTCATCACAGGCGGGGGCTGACCCATTCGACGACTG
CAGCCAGCGCAGTGGCAAGGGCGGGCCCGTCCTCGCCACCACCCTGGGCGAGGTCCGGGC
GTCCGCCGCCCTTGCCCCCGATCTGACCGGCGATATGGGACAACAGTTCCCCGGCCTTGA
CTTTGCCCATTGCGCTGCCGTTCACACCCGCGACCAGGGCGGCCTTGCCGTCCTGGGCAC
CGGCCAGCACGATCACCGCGTCGCCCAGCTGCTGCTTCAGGCGGTCCATGGCGTCACGCA
GGGCCTTGGCGTCGAAGCCCTCCAGGCGGGCAGCCAGCACCTTCACGCCGGCGACCTCGA
CGGCCTGGCCGGACAGGTCGGCCGTGGCACCGGCGGCGACCTTGGCCTTCACCGCCTCCA
GTTCGCGTTCCAGCTGCTTCTGGCGCTGGCCGAGGGCACGGATCTTCTCGACCACGTCGG
CAGCGCTGCCACCGAGCAGTTCAGCGGCCTCGGCCAGGCGGGCCTCTTCGGCGTCCACGT
AGTCCAGGGCACCCTGGCCGGTAACCGCCTCGATGCGGCGCACGCCGGCGGAAACACCGC
CCTCGGAGGTGATCTTGAACAGACCGATGTCGCCGGTACGGTTGACGTGGGTGCCACCGC
ACAGCTCGGTGGAGTAGTCACCCATCTTCAGCACGCGCACGTGCTCACCGTACTTCTCGC
CGAACAGGGCCATCGCGCCGAAGTCCAGCGCTTCCTGCATGGCCATGGTGTGCACTTCAG
CGGCGTTGTTGGCACGCACCTGCTGGTTGACCTTGCGCTCGATCACCGCCAGCTCTTCCG
CGCTGATCGGCTGGAAGTGCGAGAAGTCGAAACGCAGGCGGTCCGGCGCGACCAGCGAGC
CCTTCTGCTGCACGTGGGTGCCCAGCACTTCGCGCAGCGCGGCGTGCAGCAGGTGGGTGG
CCGAGTGGTTGAGGATGGTGGCGCCACGGCGCTCGCCATCGACCTGGCCGGACAGCACAT
CGCCGACCTTCAGGCCGCCTTCGGACAAGGTGCCGACGTGGCCATGGAACTGGCCGGCGA
ACTTCTGGGTGTCCTCCACCGCCAGGCGCACGCCGTTGCCGGCCAGCACGCCGGTGTCAC
CGACCTGGCCGCCGGATTCGGCATAGAACGGGGTCTGGTTGGTGATGACGATGACCGAAT
CACCGGCATCGGCCGACTGCACCGGACGACCGTCCTTGAGCAGGGCCAGCACGCTCAGGC
CGTCGGCCTGAAGGCGGTCATAGCCCAGGAACAGGGTCGGGCTCAGCGTTGCCACCAGCT
CGGCCGGCAGGGTCACGCCGCCGCCGAACTTGCCGGCCGCCCGTGCGGTTTCGCGCTGCT
GTTCCATCGCGGCATCGAAGCCGGCGATGTCGACGGTCAGGTCGCGCTCGCGCGCGATGT
CCTGGGTCAGGTCGAGCGGGAAGCCATAAGTGTCGTACAGGCGGAACGCGTCAACGCCCG
GGATCACGCCATTGCTGGCCTTGCCGGCCACGTCCTCGAAGATCTTCATGCCGGCGTCGA
GGGTTTCGGCGAAACGCTCTTCTTCGGCCTGCAGCGCACGGGTGACGGTGTCCACCGCCG
CCGGCAGCTCTGGATAGGCCTCGCCCATCTGCTCGACCAGGGTCGGCACCAGCTTGCTGA
AGAACGGCTGGCGCACGCCCAGCATCCAGCCGTGGCGCAGGGCGCGGCGGATGATACGGC
GCAGCACGTAACCGCGGCCTTCGTTGGACGGCAGCACGCCATCGACGATCAGGAACGAAC
AGGCACGGATGTGGTCGGCAATCACGCGCAGCGACTTGTTCTCCAGGTCGGCGGTGCCGG
TCAGCTCGGAAGCCTTGCGGATCAGCGCCTGGAACAGGTCGATCTCATAGTTGGTGTGCA
CGTGCTGCAGGATCGCCGCCAGGCGCTCCAGGCCCATGCCGGTATCCACGCACGGTGCCG
GCAGCGGCACCAGGGTGCCGTCGGGCTGGCGGTCGAACTGCATGAACACCAGGTTCCAGA
TCTCGATGAAACGGTCGCCGTCTTCGTCCGGGGAACCCGGGGGACCACCGGCAATATGAT
CACCGTGGTCGTAGAAGATCTCGGTGCACGGGCCGCAAGGACCGGTGTCGGCCATCTGCC
AGAAATTGTCCGAAGCGAACGGCGCGCCCTTGTTGTCGCCGATGCGTACGATGCGCTCTT
CCGGAACGCCGACCATGTCGCGCCACAGTTCGTAGGCTTCGTCGTCGGTCTGGTACACGG
TGACCAGCAGGCGTTCGGCCGGCAGCTTCCAGACCCGGGTCAGCAGCTCCCAGGCCCAGG
CGATCGCGTCCTTCTTGAAGTAGTCGCCGAACGACCAGTTGCCCAGCATTTCGAAGAAAG
TGTGGTGGCGCGCGGTGTAGCCGACCTGGTCGAGGTCGTTGTGCTTGCCGCCCGCGCGCA
GGCAGCGCTGCACGTCGGCCGCGCGCACGTAGCTGCGCTTTTCCGCGCCAAGGAACACGT
CCTTGAACTGCACCATGCCGGAGTTGGTGAACAGCAGGGTCGGATCATTGCCCGGCACCA
GCGGCGCCGACGGCACGATGGTGTGGCCTTTACCCTTGAAGAACTCAAGGAAGTCGCTGC
GGATCTGGGATGTCGTGAATTTGGCGGATGCGTTCATTGGGGGCTGGCAGTCTGCGGGCC
GGCGGACCCGGACCACCGGCCGCGTTGGCCAGGGTCGCGAGGGACCGCCGAAAACCTAAA
GGGTATCAGGCCCGGCGCCGCCAGTCTCAGTCATCCGGGTCGTAGCGGGTCGCGCGGCGG
ATGCTGTCGCCGTCGAAGCCCCGCCGGGCCAGCAGATCGGCAGCCTTGCGCCGCTGCGTC
AGGTCCTGCGGACCGGCCTCGCCAAAGCGTCGGCGGACCAGATCACGGGCGTTTTCCTGC
CAGTCGCCTTCGTAGCTGTCCATCGCTGCGGCAATCGCGGCACTGTCCAGGCCATGGGTC
CCCAGCTCGGCGCGGACATGGATCGGCCCATAACCGGTGTTGGCGCGCATCCTCACCAGG
TTCTCGGCAAAACGGGTGTCGTCCTGCCAGCCGGCCTCGGTCAACTTGGCGACAGCGGCC
TGCGCGGCTTCGTCTTCGATGCCACGGGCCGTCAGCTTGCGGGTGAGTTCCTTGCGCGAG
TGCTCGCGGCGGACCAGCAGGCCCAACGCCCGTTGCACGGGGGTCTGCTCACGCGGCCGG
CGCTTGCGGCCGGTCGGAATGTCTTCGGCGTCGGACATGGGTACTCCAAGGGTGGCGCCA
TCCGTGGCGCCCAGCCCATCCCTGGGCGATTCGAACCTGCGGGACAGGGCGACGTCACTG
ACGGCGCCACCCTGCCCCACAGCAAGCCTTATTCGTCTTCGCCTTCGTCGTCGCCTTCCT
CGCGGGCCGCTTCGGCCGGCTGGAATTTCTCGCGCAGCTCGGCCTCGAGCTTGGCGGCGA
CAGTCGGGTTGTCGCGCAGGTAGCCGCGGGCGTTGTCCTTGCCCTGGCCAATGCGTTCTT
CACCGTAGCTGTACCAGGCGCCAGCCTTCTCCACCAGCTTGGCATCCACACCCATGTCGA
TCAGCTCGCCTTCACGGCTGATGCCTTCGCCATACAGGATTTCGGTGATGACCTGCTTGA
ACGGAGGTGCCAGCTTGTTCTTGACGACCTTGATCTTGGTCTGGTTACCGATGATCTCGT
CACCCTTCTTGATCGCGCCGATACGGCGGATGTCCAGGCGGACCGAGGCGTAGAACTTGA
GCGCGTTGCCACCGGTGGTGGTTTCCGGGCTCTGGCCCGGCATCATCACGCCGATCTTCA
TGCGCAGCTGGTTGATGAAGATCACCAAGGTGTTGGAGCGCTTGATGTTGCCGGTCAGCT
TGCGCAGCGCCTGGCTCATCAGGCGGGCCTGCAGGCCTGGCAGCTGGTCGCCCATCTCGC
CTTCGATTTCGGCCTTCGGGGTCAGCGCGGCAACCGAGTCGATCACCAGGATGTCCACCG
AACCCGAACGGACCAGCATGTCGGCGATTTCCAGCGCCTGCTCACCGGTGTCCGGCTGCG
ACAGCAGCAGGTCGTCCACGTTCACGCCCAGCTTGGCGGCGTAGATCGGGTCCAGCGCGT
GCTCGGCGTCGATGAAGGCCGCGGTGCCGCCCATCTTCTGGCATTCGGCGATGGCCTGCA
GGGTCAAGGTGGTCTTGCCCGAGGATTCCGGCCCGTAGATCTCAACGACACGGCCCTTTG
GCAGACCACCAATGCCCAGCGCGATGTCGAGCATCAGCGAACCGGTCGGGATGGCTTCGA
CGGGCTCGACCACGCGGTCGCCCATGCGCATCACCGAGCCCTTGCCGAACTGCTTTTCGA
TCTGGCCCAGAGCTGCAGCGAGGGCGCGCTTCTTGTTCTCGTCCATCGGATTGGTCCTTG
CAGAGGTCGTGTCGTTGGAGGTGCTGTCTTTGGGGGTCTTCTTTGCCATGGGCTCACTTT
AAGTCGGACGTATCGCACAGGCTGAGATTCTGCCCGGCGCTCTGAAAAGAATTATCGGAC
ATCCGTACCAACCTCAGTGGAACCAGAGAATCGCCACAAAAGACCGCGGGGTAATGCGCT
ACGGAACGGGTCAACGGTTGGGCCGCAACAGGCCGCAATAGAGGCCCTCGATCGCGAAGT
CCTGATCCGGCAGCACCTCGATCGGCTTGTAGTCGGGATTGCGCGGCAGCAGGCGGATGC
GATCCTTGGCGATCTTCAGCAGCTTGACCGTGATCTCGTCATCGATGCGGGCCACCACGA
TCTGCCCGGAATGGGCGTCGCGGGTGCGGTGCACGCCGATCAGGTCACCGTCGAAGATGC
CCTCATCGATCATCGAGTCGCCCTGCACCTTCAGCAGGTAGTCCGGCGCCGGCGAGAAGA
ACACCCGGTCCAGCACCACGAAATCGTCCGAGCCGATGTCGGCGCCGATCGGCAGGCCGG
CCGCAACCCGGCCCAGCACCGGCAGCCGCAGCACGCTGTCGGCCAGGCCCGGCTCGGCCA
GCTTCTCGACCGGCGGTGCCTGCACCAGGCGGATGCCGCGGGCCTGACCCGGGATGCGAC
GGATCGCACCGGCCTGCTCCAGGGCTTCCAGGTGGTACTGGGCCGCGCGCACGCCCTTGA
AGCCGAATGCGCGTGCGATTTCAGTCTGCGACGGCGGTGCGCCTTCGCTCTCGATACGCT
CGGCGATCAACTGCAGGATCGCCTGCTGGGTGTCGGTCAGGTCCATGGTTAGTAGTATTA
CTACTAATATGCGCGACTGCAAGTGCCGGGGCGATCGGGGTGGTGCGGGCTTGTTGGGCC
GAGGCATGCTCGGCAGTCGCGCGAATGACGGGGCCGACCCAGGCAAGAGCAGCCGAGCAT
GGCTCGGCTCTACAGGAATCGCTGCGCGATTCTGCGGTTCCTGTGGAACCGCAACAGGCG
CACTTCGTGCACCTGCCTACGTGTGCTTGCCGCTTCTCCATATCGAAACCAGGATCCATA
CGCCGCAGAAGCCGGCGCCGATGAATCCGCACACGCCCAGCGCCAGCAACCAGCGGCTGG
AAACCCCGCCGACGCTGTGCATCACGATCGACGAGCCGATGATCAGCGCGGCCGTGATCA
CGCCCACCACCAGTCGGTTCGCGGCCCGGTTCACCTGCTCGCCAAAGCCCTGCAGCGCGG
TGGTCTCCACCTTCAGCTGGAGGCGCCCACGGCGCGCTGCCTGGACCAGCTTGCGCAGGT
CGCGCGGCAACTCGCCGGCGAAGTCGACCAGGCCCAACAGGCTGCGCCGGCCGCGCTTGA
GCAGCGCCCTGGGCGCATAACGCTGCAGCACCACGCGCTCCAGGAACGGGCGGGCGGCGC
TGGCCATGTCGAAATCCGGATCCAGCTGCCGGCCCATGCCTTCCAGGGTCAGGAAGGCCT
TGATCATCAGTGCCAGGTCGGCCGGCAGGGTCAGGCTGTAGCTGCGCAGCAGCTGGGTGA
TGTCGCCCAGCATCAGGCCGATGCGCAGATCCTTCAGCGGCACGCCACGGTACTGGTCGA
CGAACTGGCTGATGTCGTGCTGCAGCCGGTTCTCGTCCACTTCCACGCCGCCGGCCCAGT
CCAGCAGCACGTCGGCCACGCCCTGCGGGTCCTGCTCGACCAGGCCGTGCAGCAGTTGCG
CGACCTGGAAGCGGCGCACTTCGGACAGCGCACCGACCATGCCGAAATCGATCACGCCGA
TGCGGCCGTCACGCAGGTAGATGATGTTGCCGGGGTGTGGATCGGCGTGGAAGCTGCCGT
CCTCCAGCACCATCTTCAGCACGATGCCGGCACCACGCCGCGCCAGCTCGCGCCGGTCCA
GGCCCGCCGCATCGACGCCGGCCAGATCGCGGCCGGGAATGCCGTCGACGAAGTCCTGCA
CGTTCAGGCTCTCGCAGGTCCACTGCCAGTGCACCTTCGGAATCAGTATGTCGTCGCGGC
CGCTGAAGTTGCGCGCGATGCGTTCGGCATTGCGGCATTCGGCGGCAAAATCCAGCTCGC
GGCGCAGCGATACGGTGAACTGCTGCACGACCTCGGCCGGGCGATAGCGACGCAGGTCCG
GCAACCGGGCCTCGACGATCTCGGCCAGCCGCGCCAGCAGCCGCAGGTCGGCCTCGACCA
CGTCGCGGATGCCGGGACGCCGCACCTTCAGCACCACCTCACGACCATCATGCAGCCGCG
CGCGATGGGCCTGCGCCAGCGAGGCGGCGGCCATCGGGGTTTCGTCAAGGAAGGCGAATA
CCTCCGCCGGCGACGCGCCCAGGTCGGCTTCGAGCTGCCCGCGGATCTCGGCGTACGGCA
GGGCCGGCACCGCGTTCTGCAGTTCGGACAGCTCGGCAATCCACTCCGGCGGCAACAGGT
CGACGCGCGTTGCCAGCACCTGGCCAAGCTTGACGAAGGTCGGGCCAAGATCCTGCATCG
CACTGCGCACGCGCACCGGTGCGGTCATCCGCAGCAGCTCCTGCCGGTCCTCGTTCCAGT
GCAACAGGCGCCCTGCCCGCTCCAGCGTGCTGGCCAGGCCGATGCGCCGAACCACGTCGC
CGAAGCCGTAGCGGATCAGGACAACGGCGATTTCCTGCAGTCGGCCCAGGTCACGGACCG
TGCCCAGCGTTTCCCACATCATGCGTGCTCCGGACGGTTACCGGAGCAGCATGTCACAGC
TGGGCGTCGATACCGTGCAATGCCGCCGCCACGGTTTGCCGGCGGATGGCTTCGCGGTCG
CCATCGAACTGGAACAACTCGGCGCGGGCGTAACCACCGCGGCGCTTCCAGCCGATCCAG
ACACTGCCGACTGGCTTGTCCGGACTGCCACCGCCGGGGCCGGCGATACCGGTCACCGCC
ACGGCGATGCCGGCACCGGAATTGACCAGCGCACCGGACACCATCTCCAGAACGGTTTCG
CGACTGACCGCGCCGAACTGTTCCAGCGTCTGCGCACGCACGCCCAGCAGGCGCTGCTTG
GCTTCATAGCTGTAGACCACCATGCCGCAGTCGAAGAACGCCGAAGAACCGGCGATGTCG
GTCATGCACTTGGCGATCCAGCCGCCACTGCAGCTTTCGGCCGTGACCAGCTGCAGCGAG
GCCTGTTGCAGGCGCTGCCCGAGCGCGGCGGACTGGGCATTGAGATCGGCGTCGGTGGGG
ATGGACATCGGCATGACGGTGGGGTGAAGAACCCCGTTGTACCGCAGATGACAGCCGGAT
GTCGCGCCCCTCCGGCACGATTGCGTTGCCGGCCAGCGGCCGGCACCACCAGCCATGGGC
CGCTAGCTCACCACTCCGGCAGTTTCTCCGGCAGCAGCGCCCGGATCGGCGCGCCATCGG
CACTGGCGGCCAGCTTCTCGGCTTCGGCAATCGGCAGGTCCACCTGCAGCAGCCAGCCCT
CTTCATCGGCCTGTTCGCTGCGGATCACTTCCAGCTGGTGCAGGCGCGCACGCAGGCGGC
CGGCATCCGGCGGCAGGCGCAATTCACCGGTCACGTGCTGCAGGCCAAGGCGCTTGCCCA
GCACTGCCTGCAGCAGCTCAAGGCCCTGCCCGTCACGCGCGGAAATCCAGACACGTTCAC
GACGCGACTCGTCGGGCACGCCATCCTGGCCATCGTGGCGGACGTCGGCACCGTCGATGC
GGTCGATCTTGTTGAACACCAGCAGCTGCGGCAGGTCACCGGCACCGACCGCGGTCAGCA
CCTCGTCCACCTGCGCGATGCGCTCCTCGCGGTGCGGATCGGCGGCGTCGACCACATGCA
GCAGGAAATCGGCCTCGCGTGCCTCGGACAGCGTCGAGCGGAACGCGGCGACCAGATCAT
GCGGCAGGTCGCGGACGAAACCGACGGTGTCGGCCAGCACCACGCTGCCGCCCGGGACCG
CGATGCGGCGCACGGTCGGGTCCAGCGTGGCGAACAGCTGGTCGGCGGCATAGGCCTCGG
CGCCGGTCATGGCGTTGAACAGGGTCGATTTGCCGGCGTTGGTGTAGCCCACCAGGGCCA
CGCGCGGCAGCTCGCTGCGCACACGCGCACGGCGCATCTGGGTGCGCTGCACTTCAACCT
TCTCCAGGCGCTTCTGCAGCTGCTCGACCCGCTTCTGCAACAGGCGGCGGTCGGTTTCCA
GCTGGGTTTCACCCGGGCCACGCAGGCCGATCGAACCGCCGCGCTGGCGCTCCAGGTGGG
TCCAGCCGCGAACCAATCGCGTGGCCAGGTGACGCAGCTGCGCCAGCTCGACCTGCAGCT
TGCCCTCGTGGCTGTGTGCACGCTGGGCAAAGATGTCCAGGATCAGACCGGTGCGGTCGA
TCACCCGGCGCTCGAGGAAGCGTTCCAGGTTGCGCTCCTGACCCGGGCTCAGCGCATGGT
TGACCAGGATCAGGTCGGCGCCACTGGCATCGGCCGCGGCCTTGATCTCGTCCAGCTTGC
CGCTGCCGATCAGGGTTGACGGATTCGGACGGTCCAGGCGCGCGGTGATCGTCGCGGCGA
TGCTGGCCCCAGCCGAGCGGGCCAGATCACCGAACTCTTCCAGCACATCCTCTTCCAGCT
TGCCGAAATGGGGCTGGATCAACAGGGCGTGTTCGCCCTTTTTCGAGCGGTCAAACATTC
ACCGCTCCGGTATTACTCGTCTGCTTCATCACCTGCCTGACCACCTTCACCCGACTGCAC
GTAACCACCGCCCGGACCGACCTTCACGTTGCGTGCCGGAACCACCGTGGAAATGGCGTG
CTTGTAGACCATCTGACTGACCGTGTTGCGCAGCAGGACCACGAACTGGTCGAACGACTC
GATCGTGCCCTGCAGCTTGATGCCGTTCACCAGGTACACCGAAACCGGCACGCGCTCGCG
CCGCAGTGCGTTCAAGAAAGGATCCTGCAGCGATTGCCCCTTGGACATTGCACACTCCTG
ATTATTGTTCTTATTGGGTTGCCGACGGTTGCCACGGCCCCCGAGCCGCCCGCCGACCGA
TGATGTTACACGGCTGGCGGGGGTTCAGCGTGCGACGAAGGCCGACACCGCGCCGGCAAG
GCGCTCCTGGTCGATATGGGGGTCGAACCAGCGCGCATCAAGCTCGCCGCGCAGCCACGT
CAGCTGGCGCTTGGCCAGCTGGCGGGTGGCGAAGATCGCCTTGTCACGGAAACGGGCGGC
ATCACCCTCCCCGTCCAAGTACTCCCAGGCCTGGCGATAGCCGACCGCACGCACCGCCGG
CAGGTCCAACGGGGCCTCCACGGCGGCCATTTCCGGCATCGCGCGCAGTGCCCGCACTTC
GTCCAGGAAGCCCTGCGCCAGCATGGTGTCGAAGCGCGCCTCGATGCGCTGGTGCAGTAC
CGCGCGGTCACGCGGGGCCAGGATCAGCTTGAGGGTGCGCACCGGCAGCGGCGCCACGCC
CGGACGGCGCTGCCATTCAGTGATGGGCGTGCCGGTCAGGCGATAGACCTCCAGTGCCCG
CTGGATGCGTTGCGGGTCGGTGGCATGGATGCGTGCGGCGGCGGCCGGATCGACCTCGGC
CAGCTCTGCGTGCAATGCCGCCCAGCCCCGCTCGGCCGCCTCGGTGCTGAGTGCTTCGCG
CATCACCGGGTCGGCCTCCGGCATCGGCGACAGGCCCTGCAGCAGGGCCCGGAAGTACAG
CCCCGTGCCACCTGCCAGGATCGGCGTTTTGCCGCGTGCCACGATGTCGGCCACGACCCG
GCCGGCATCGGCGGCGAACTCGGCCGCCGAATAGGTCTGCCAGGGATCGCGCAGGTCCAG
CAGATGGTGCGGCGCCTGTGCACGCTCGGCCGCATCAGGCTTGGCCGAGCCGATGTCCAG
GTGGCGGTATACCAGCGCCGAATCGACGCTGACGATTTCGCCGTCCAGTTGCTGTGCCAA
AGCGATTGCGGTGGCGGTCTTGCCACTGGCGGTCGGCCCCATCACGGCGATCGCCAGCGG
CCGCCGATCGACGCCCATCAGTCTTCGTCCGGCCAGCGGATCGTCGGCGCAGCGTCGGCA
CGCGGCGTCGGCACGGCCTCCACTGCCTGCCAGATCTTCAGCGCATCGACGGTGGCCGCC
ACGTCATGCACGCGCACGATGCGCGCGCCACGTTGGACCGCGATCAGGTGCGCGGCCACC
GAAGCCGCCACGCGTTCGGAGGGCGTGTCGCGGCCAGTGAGTTCTCCCAGGCTGCGCTTG
CGTGACAGGCCGGCCAGCACCGGCACCCCCAGTTCCAGGAAGCGCTCCGAACGCGCCAGC
AGGGTCATGTTGTGGGCGGTGCTCTTGCCGAAGCCAAAACCAAGGTCGATCAGCAGGTTC
TTCTTCGCGATGCCCGCCATCTCGGCAGCGAACAGGCGCTGCACCAGGAAACCATGCACC
TCGGCGACCACGTCGTCGTAGTGCGGATCGGCCTGCATGTGGCCCGGCTCGCCCTGCATG
TGCATCAGCACCACCGGCACGCCGGTTTCAGCGGCGGCGTCCAGCGCCCCCTCCTGACGC
AGGCCGAAGATGTCGTTGATCATGCCGGCGCCAGCGGCCACCGCCGCGCGCATCACCTCC
GGTTTGAAGGTGTCGATGCTGATCGGCACCCGGGTGCGTGCGGCCAGCTGCTCGATCACC
GGAATCACCCGGCGCAGCTCCTCCTCGACCGAGACCGGCGCAGCGCCCGGCCGGGTCGAT
TCGCCGCCGATGTCCAGCAGGTCCGCGCCCTCCTCGACCAGCTTGAGGCCATGTGCGACC
GCGGCCTCGGTGGTGTCGTGCGCACCGCCATCGGAGAAGGAGTCCGGGGTGACGTTGACG
ATGCCCATGACCCGGGCACGGTCGAGGCGCAGGATGCGGCCGGCGCAATCGAGCTGGGGC
GAGGTATCGAACATGGGCAATCCTGCAGGGACGACGGCGGGTAGTTTAGTTCGGCAGGGC
GGCGCCCTGCACCCGCAGAGGCCCGGGCTACAGCAACAGCGGAAGCAACAGCCGAAGCAA
CAGCCGAAGCAACAGCAGGTGTACTGAGGGATGGCGTGGGGTCAGATCCGTTTTCCTACG
GAAAACGGATCTGACCCCGAATTGATTCGATATCTGACAGAGATTCATCCACGCATGGCG
TGGATCTACCGTGTCGACCAAGGTCGACACCTACCAACAGCGGCCGGAATCTGTCAGAGG
TGGGGCGGTGTCGGAGGGCGGGGTGTCAGCCGCATGGATGCGGCTGCCAAGCCCCCATGG
ATGGGTTCACGGCGTCCCCGCCCTCCGACACCGCCCCACCAAATCGCGGAATGCAGCTGT
TGCTGTTGCTGCTGAGGTTGCCGGCCAGCGGCCGGCACTACCGCGGGTGCAGGGCGCAGC
CCTGCGGACACCCCTCAACGGCGGCGGCGCTTGCGGTCCACGTACAGGGTTCTGGCGATG
CTCAGCACGATGCCGACACCGATACCCACCACGCAGCCCAGCAGCAGGTTGTCGGCGCCC
AGCCCTACGCCCACGCCGACCACGGTGGCGATGATCATTTCGGCGGTGTGGGAAATCGGT
TCGGGCTTCGGGGCGGACATGCAGGCTCCAGCATCAGTTCGGTTCGGAAGGGGCCGAAGG
CCCGGAAACGACAAGGCCGGGTTTCCCCGGCCTCGTCTGGTGTTACGTGCAGCGGGCCGT
CAATGCGATTCGGCCGGGCCTGCGATCGGCGGCAGCGGGCGGGCGTCGCCGCCCTTGTCG
TTGCCACCGTCCTTGTTCGACTTGCTCCAGCCCGCCGGCGGCGGCGGATCGCGGCCTTCC
ATGATGGCGTCGATCTGCGGTGCGTCGATGGTCTCGTACTGCAGCAGCAGCTGCGACATC
GCATGCAGCTTGTCGATGTTCTCGGTCAACAGCTGGGTGGTGCGGGCATAGGCCTTGTCG
AGGATGTTGCGCACTTCCTCGTCGATCCGGCGCGCCGTGTCGTTGGACACGCTCTTGTGC
TGGGTGACCGAACGCCCCAGGAACACCTCGTCGTCCTCTTCGCCATAGGCGATCGGGCCG
AGCTGCTCCGACAGGCCCCACTTGGTGACCATGTTGCGGGCCATCTTGGTTGCGCGCTCG
ATGTCGTTGGAGGCGCCGGTGGTGACCTTGTCCTCGCCGAAGATCAGCTCTTCGGCGACA
CGGCCGCCGTACAGGGAGCACAGCTGCGACTGGATCGCCACGCGGTTCATCGAGTACTTG
TCGCCTTCCGGCAGGTACATCGTCACGCCCAGCGCACGGCCGCGCGGAATGATGGTGACC
TTGTAGACCGGATCGTGCTCGGGCACCAGGCGGCCGACGATGGCGTGACCCGCTTCGTGG
TACGCGGTCAGGGTCTTCTCGTCCTCGCTCATGGCCATCGAGCGGCGCTCGGCACCCATC
AGGATCTTGTCACGGGCACGGTCGAAGTGGTCCATGCGGACTTCCTTCTCGTTGCCGCGC
GCGGCGAACAGGGCCGCCTCGTTGCAGAGGTTGGCCAGGTCGGCGCCGGAGAAGCCGGGG
GTACCACGTGCGATCACCATCGGCTCGACATCGTCGGCCAGCGGCAGCTTGCGCATGTGG
ACCTTCAGGATGTGCTCGCGGCCCTTCACGTCCGGCAGGCCGACCACCACCTGGCGGTCG
AAACGGCCCGGACGCAGCAGCGCCGGATCCAGCACGTCCGGACGGTTGGTCGCGGCGATC
ACGATCACGCCTTCGCCGCCTTCAAAACCGTCCATCTCGACCAGCAGCTGGTTCAGGGTC
TGCTCGCGCTCGTCATGACCGCCGCCCAGGCCGGCGCCACGGTGGCGACCGACGGCATCG
ATTTCGTCGATGAAGATGATGCACGGGGCGTGCTTCTTGGCCTGCTCGAACATGTCACGC
ACGCGGCTGGCGCCCACGCCGACGAACATTTCCACGAAGTCCGAACCGGAGATCGAGAAG
AACGGCACCTTGGCTTCGCCGGCAATGGCCTTGGCCAGCAGCGTCTTGCCGGTACCCGGC
GGGCCCACCATCAGCACGCCGCGCGGAATCTTGCCGCCCAGCTTGGTGAACTTGGACGGG
TCGCGCAGGAAGTCGACCAGCTCGCCCACTTCTTCCTTGGCCTCGTCGCAGCCGGCGACG
TCGGCGAAGGTGACCTTGATCTGGTCCTCGCCCTGCAGCTTGGCGCGCGACTTGCCGAAG
GACATCGCGCCCTTGGCACCGCCGCCACCGCCCTGCATCTGGCGCATGATGAACAGCCAG
AAGCCGATGATCAGGATGACCGGCAGGAAATTCATCAGGATCGCGCCCAGGGAGATGCCG
CTGGACGGCTCCTCCTGCACGATCTCCACGTTCTTGGTGCGCAGCACGTTGATCAGGTCA
CGATCGAACGGCGCGGTGATGGTGGACGACTGCCCACCGCGGGTGGTGTAGGTCAGCTGG
CTGGTGCCGCCGCGCATGTCGCCGCCGAAGGCGACCTTCTGCACGTTGCCGCTGTCCACC
TGGTCCAGGAACTGCGAGTACGACGCGCCCTGCGCGCCGGCCCCGGAGGACTTCGGCGAG
AAGCTCTGGAAGACCACCATCAGCACGACGGCGACGACCACCCATAGCAGGAGGTTCTTG
GTCAAGTCGTTCATCCTCATTGGCTCCGGTGTTCCTCTCAGTGCTGGCGTTGCGTTGGGG
TCGAACTTGCGTACGTTGCGAGCTTACTTCATGTGGGCGCGTTTTCCCTGACCCAAGGCA
TACACCTCGGGAGAGCGCTTGCGCGACGCCTCCGGCTTGCGGATGGAGACCTTGTCGTAA
CGGCGGCGCATGTCGCGCACGTAGTCGTCAAAGCCCTCACCTTGGAACAGCTTGATCAGG
AACGCCCCACCGGTCTTCAGGTGGTTGTCGGCAAAATCCAGGGCCAGCTCCGCCAGGTGC
ATCATCCGCGGCTGGTCGACCGCGCCTACACCACTCTTATTGGGGGCCATGTCCGACAGC
ACAAGGTCTACCGGCTGATCCCCGAGCATGGCTTCAAACTGCGATAGGACGGCTTCTTCC
CTGAAGTCACCATGAAGGAACTCCACGCCGGCCAGCGGCGGCATGTCCAGGATGTCCAGC
GCCAGCACGCGACCGGTGTCGCCGATCTGTCTCCGGACCTGCTGAGACCAGCCACCGGGG
GCCGCGCCAAGGTCGACCACCACCATGTGCGGCTTCAGCAGGCGGTCACGTTCGAGCAGC
TCCTCGAGCTTGTAGGCGGCGCGCGAGCGCATGCCCTCGGCCTGCGCCTTCTTCACGAAG
GGGTCGGAGAAGTGTTCCTTGAGCCAGCGCTGGCTGCTTTTGCTGCGGGTAGCCATTGAA
AATAGGGGCTGATGGGGTCCTCATGATACCCTGATCGTCCCATTCAACCGTGTTTTCCTG
CATGTCCATCGCCCTGACCGCCTCCCAGACCCGTTTCCTGCGCGGCCAAGCCCACGACCT
GAAGGCCCTGCTGCAGACCGGCGGCAAGGGTGTGACCCCAGCCTTCATCGCGGAGCTGAA
CGAAGTGCTGGAGCGCCACGAACTGGTCAAGGTGAAGGTCGCCGCAGAGGATCGCGACGC
CCGTGATGTGATGATCGGCGAGATCGTCGAAGCCACCGAAAGCGCGCTGGTGCAGCGCAT
CGGCCACGTCGCGGTGCTGTACCGCCCGAGCAAGGAACAGCGCCAGATCGTGCTGCCGCG
CGGCTGATCGTCCTACCGTCATGCAGCTGAACCACGAACCGCCGGATTACGCCTACAGCC
TGCGTGCCGCAGATGGCCGCTCGGCCAAGGTGAATGACCAGGTGCTGGGCGGCAGTTTCT
TCCTCACCCCGGACCAACTGGTCACGCACTGGCCGGTGGCAAGTGCCGCCGCGCTGCAGT
TGGCGGACCTGGAGCCGATCCTGGCGCTGAATCCGGCGCTGATCGTGCTCGGCACGGGAG
ACCGTCAGGTATTCCCGCCCGCGGTGGTGATGGCCGCCTGTCTGTCGCGTGGCATCGGCC
TGGAGGTGATGAACAATCCGGCCGCCGCGCGCACCTTCAACATTCTGGCCGGCGAAGGCC
GCAAGGTCGCGGCCGCCTTCATCCTGGAAGGCTGAGTTCGAGCCGCCGGGTGCGCCCGGG
CACTAGCTGCCCGAAGGTGTGCAGCGGAACGCGGAGAACGCCTGCAGCCGACCGATCAGG
TTGCCACCCTGCCCCCAGCGGATATCCATGACCTTCCAGTCCGGGCCCTGCCGCTGCAGC
AGGACCCGGTCGGTCCAGCGATAGTCGCCCACGGCCATGTCGACATGGACCCAGGTGGCG
TCACCGCTCGATCCTGGCGCTCCCACCGTTATCGTCTCCGGCCGGTCCGGCGCCAACAGA
TACGGGCTCTGGTCGAGCATGTGCGGCTTCTCGTCGGGCGCGGCCAGTGCGGTGCAGGCC
TGTTCATATGCACGCTGCGCATCGATGGCTGAGCGGAGGGCATCACCCAGCAGCGGAGCA
ATCGCCGTTTCGTTCGACTGCGGCGCCTGGATGGCGTCGTAGAGGCGGGTGACCACGTCA
CGTGGATCGCTGGCGGCGGTCGCCAACGGCGCGACGATGAGCAGCGCGAAAAGGGCTGTT
GGGCGAGACATGCGGCACCGGATCGGGAGGCTGGTTCCGTTGAAGCATGCCGCTTCCCTG
GCTTGTCGGGAAGCTTGAGATGTGCCACTCAAGGTCGCAAACGGCCACCCACGGCGGCCA
GCGTACAGTGAGTCGAGCACGGCTCGACGCTACAGGTCGGGAACGCCGAGCATTGCCCGG
CGCCACCCGATCCCACTGCCTCAACGCGCCGGCAGGTACTGCTGCGGGTCGACCGGCTTG
CCGTTGTAGCGGGTGAGCCGGCGGTGTTTGCGGCCCATGGGCCGCACCGTCGGCGAACGC
CCGGCGCGCTGCGCC
>contig00023 len=17839 cov=31.8 corr=0 origname=NODE_23_length_17839_cov_31.841945_pilon sw=shovill-spades/1.0.4 date=20230425
GTGGGTGGCTGGGGGCTTTGTTTGGGGGGCGGGCCCGCCGCGGGCCCGCAACCCGGGGTT
CCCTGGGGGGCCCCCCCCCGCCCCCCCCACTACCGGCTACCCGACCGGCGGATTGCCGAT
CAGGCCGCCAGCGAATCCAGCGCCGCTTCCAGTGCATCCAGGTTCGGCAGCAGCGCGCTC
TGCTCACCCAGCAGCACGCGCATGTGCACGATCTGCGGCAGGGTTTCTTCGGAGGCGTCG
GCCAGCAGGCCGTCGCGCGGCACCGAGATCAGCTGCGGGAAGTTCTGCGTCAGCAGCGCG
TAGTACGGGCGCTGCGCGTTGCCGCTGAGGGACTTCAGTACTACCACCTTGTTGTGGCCG
GCCACCGTCTCTTCGCCCAGCCCGGAAAGGCGTGCGAACGACACCAGCGGCACCTGCCAG
CCGTGCCAGCCGATCTCGCCAACCAGCCAGCGCGGCGCATCGGAGACCGGCTGCACCGGT
ACGCGCGACATCATTTCGGCCACGGTGGCATTGGGCAGCAGTACGCGCTCGTTGCCGGCC
TGGATCAGGACGCCGCGGATTTCGTCGTTGCTGGCGTAGCTCATGGTGCCTCTCCGTTGT
CGTCCTGCTCACCCCAGCGCGCGGCAATTGCCTGCGCCAGCTCCTGCGGTTCACCGGCCA
CCATGCCGGCAGCAACCACGGCGGTGGCCGCAGCCGGGTCGTAGCAGCCCTCGCCTACCT
GCCCGGCCACCCACGCACCGGCGGCCGCCAGGTCCAGCGCCGGGCCGACATGGGCCAGGT
CGGCACCGCTGAGCAGCACCAGCGCAGTGTGTGCGGCCGGCAATGCAGCGAGCGAAATAC
CGGTGGCATCGCTCTGGAAATGCAGGCCATCGCTGGCCGCGCGCACGCCGATATCATCAG
CCAGCACGTGGACCTCGCCCGGCGCGGCGCGCTGGCCGGCCTCGGCCAGCTGCACCGGCA
ACGGCGAAACACGCGACATCTGCTTGACCAGGTTGCCGTAGCGGCCACCGTCCAGGCGCA
TGTGCACCAGGACCGGCACGCTCAACGACGCGGGCAGTGCGCCGAGCAGGCGACGCAACG
CATCCGGGCCACCGATGCCGGCCAGCACCAGCACTGATGCGGCGCGCGCACCGGCCGGGG
CGGCGGCATCCAGATCGACCAGGGTCAAATGATCGGTATCGAAGGAGGGCTGCGGCGCAG
CGGCCGGCGCCGCCACTTCTGCCGGTGCCGGCGCTTCGATCGATTCCTCGACCAGCGACC
AGGCGGTGTGATCGAAGGAGATCGGCGGTGCCGCAGGCGCCGCCGGTTCGGCCGGCGCTT
GCGGCGGCGAAGGCGGATCCCGTGGTTCGGGCACGTCCGGCTGCAGTGCCGCCAGGGCCT
GCTCCAGCGCGATCGGTTCGTGCAGGTGTGCCGGCGGCGAATACAGACCGTCGGCCGGAA
CGTCATCGGCCCAGCTCAGCGCCTGCGCCAGATGCGGCTGCAGGGCTTCTTCCTGCGGTG
CCGGCGCGGGCGCCGGATGGCCGGGCTCCAGCTGCAGGCTGGGCTCTTCCTCGGCACCCG
GCGGCAACACCTGCTGGTGGCCGTGCAGCTTGGCCGCCAGATGGCGCCCCCAACGCTGCG
CCTCCCAGCCGTCGCGGCGCGCGGCCAGCTCGGCCTCATCGAACACCAGGGTCAGCCCCG
GTGCCGAGAGCGCGGCGTCCAGCCGTTCCAGTGCGTCCTCGATGGCCGCTTCCAGCGCGA
TCACCACGAACTGCGGATCCGCAGCCTGCAGGACCTGTGGCTCCAGGCCGTTCGGGTCAT
CTTCCAGAACCAGCTGCACATCTGCATGCGACAGCGCCTCGCGCAGGCGTTCGCGCGCCG
CACCGGGGCGGGCCAGCAGGGCGACGGCCGGGGCCGGATGGGTTTCACTCACGGACACGG
GCGATCCCCAGCAGGTCGTACACGTTACGCATCAGGTCCAGTTCCTGGTACGGCTTGCCC
AGATAACGCTGGACACCGATCTCGAAGGCGCGCTGGCGGTGCTTGTCGCCGCTGCGCGAG
GTGATCATCACGATCGGCACATCCTTGTAGCGCGGGTCGGCGCGCATCGCCGTGGCCAGC
TCGTAGCCGTCCATGCGCGGCATCTCGATATCCAGCAGCATCAGGTCCGGCACGCGCTCT
TCCAGCCGCTCCAGTGCTTCCACGCCATCGCGGGCGACGCTGACTTCGAAGTTGTGCCGT
TCGAGGATGCGTCCGGTCACTTTGCGCATGGTCAGCGAGTCATCGACCACCATCACCAGC
GGCACCTGGCGTTCGTCGCGCGGTGCATTGGCCAGCACCGGTGCGGTCGGATTGGCGAGG
AAACGGCGCACCAGCGGCGCGACGTCCAGGATCACCACCACGCGACCATCGCCGGTGATG
GTGGCACCGTAGATGCCCGGTACCGATGCGATCTGCAGGCCGACCGGCTTGACCACGATT
TCGCGGTTGCCCAGCACCTGGTCGATCGCCACGGCAGCGCGCAGGTCACCGGCACGCACC
AGCAGCAGCGGCACCTGGTCCTGGCCATCGGCGCGTGCCGGGGCCTGCCCGACCAGGCTG
CCGAGGTCATACAGCGGATAGTCTTCGCCGCTGTAGCGGTAGCTGCTGTCGGCGGCCTCG
AAGCGTTCGCGTGACAGGCGGCCGATACCACTGACCGAGGCCACCGGCACGGCGAAGGTG
GTTTCACCGATCTGCACGAACACCGCCTGGGTGACGGCCAGCGTCTGCGGCAGGCGCAAG
GTGAAGCGCACGCCCTGGCCACGCACCGACTGGATGTCGACCGAGCCGCCGAGCTGGCGC
ACTTCGTTGCGCACCACGTCCATGCCCACGCCACGACCCGCCAGCTGGCTGACCTGGTCG
GCGGTGGAGAAACCGGAGGCGAAGATCAGGTTGTCCAGTTCCTGCTCGCTGGGCTGCGCA
TCGGCGGCCAACAGGCCACGATCGATGGCGCGGCGGCGGATCGCTTCGCGGTCCAGGCCA
GCACCGTCATCGGCCACTTCCAGCACGATTTCCGAGCCTTCACGGTGCAGGCGGATGGCG
ACTTCGCCCTCCTCCGGCTTGCCGGCGGCGCGACGCTGTTCCGGCGCCTCCAGGCCGTGG
GCCACGGAGTTGCGCAGCATGTGTTCGAGCGGCGCGACCATGCGATCGAGGACATTGCGG
TCCAGTTCGCCGTGGGTGCCCTCCAGGGTCAGGTGCACCTGCTTGCCGGTATCCATTCCG
GACTGGCGGACCACGCGGCGCAGGCGCGGCACCAGGCCATCGAACGGCACCATGCGCGCG
CGCATCAGGCCATCCTGCAGCTCGGAGCTGACGCGCGACTGCTGTTGCAGCAACGAATCG
TACTGGCGTGACAGATCGTCGAGCACGCCCTGCAGGCCCCCGAGATCGGCCGCCGACTCG
TTCAGTGCACGGCTGAGCTGCTGCAGCGTGGAGAAGCGGTCCAGTTCCAGCGGATCGAAC
TTCTGATCGGCCTGGTCCTGCTCACGCTGGTAGCGGGCGACGATCTGCGCCTCGGTTTCC
AGGTCGAGTCGGCGCAGCTGGTCGCGCAGTCGCGCATTGGTGCGCTCCAGCTCGCCCATC
GCGCCGCGGAAGGCACCAAGCTGCTGTTCCAGGCGCGAGCGGTAGATCGCCACTTCACCG
GCATGGTTGACCAGGCGGTCGAGCAGATCCGCGCGCACGCGCACCTGTTCCTGCTGCGGG
CGCGCCAGCGGATCTTCATCGATCACGCCTTCGGCCGGCAGCGGTGCCGACAACGGCGCA
TCGAGCAGTGCCGGCGCAGGGCCGGCGACCGCTGCCGACGCGGTTTCTGCAACGCTCGCC
ACGTCCGCTGCGCCTGCGGCAGCCGCTGCTGCTGCGGCAATATCGGTGGTGGTACGCACT
TCGAACGCATCGACCAGATCCTGCGCCGGTTCCACCACGCGGTGGTTACCGGTGCGGGTC
AGCAGCTGGTGCAGGCGATCGAATCCGCGCTCCAGCAACTGCACATCGCGGCGTTCGATC
TCGGTGCGACCGGCGGCGACCGCCTCCAGCAACGATTCGATGCTGTGGCCGAGATCACCG
ATGGCGTTGATGCCGGCCATGCGTGCGCCACCCTTCAGGGTGTGCAGGTCACGCTGCAGG
CCGGCCAGCACCTCGCGGTCCTGCGGTGCATCACGCAGCTCGCTGATCAGGCCATCGCAG
TGGTCGAGCAGGTCCTTGCCTTCCTCGACGAAGATGTCGACCAGCTCGCGATCGTAGACG
CTGAAGTCGAGCGTATCGGTGCTGTCTTCCGGCACCGGCATGGCAAGGATGTCAGGTGTC
ACGGTTTCAGGCACGTCGGCTTCGGGCGCGCTGGCTGCCACGGCATCCGACACCGCAACC
GCGTCGACGCCGGCAGCTTCGGCGTGGACCTCCGCCTGGCCCGGCGCGTCTTCCAGTTCG
AAGAAGCGTACCGGTTCGGCGGTGGCCTGCGCTGCGGCCTCCGCGATCTCCTCATTCACC
GTCGCCGGGGACGGCTGATCGGCGCTCTCTCCTTCACCGATCGCCGCCTCCCCGCCGACG
TCCGCATCCTCGGCAAAGGCTTCCGCCTCGCCCGGCGCGAGTTCGCTGGCCTGCAGGCCG
AGCACGGGCCATTGCCCGTCGTCGGCCAGGGGCTGCTCTTCGTCGATCACGTGCAGGCCG
GCCTCGAGCGCGGCTTCCAGCGAGACCGGTTCTGCAAACCCCGGCGCAGCCATTTCATCC
TGCAGGCTCGACAGCTCGCTGTCGAGTGGCAGTGCAGCAGGCATTTCGAACGCCGTGGCA
TCAGCGACGTGCGCGCGATCGGCCGAGGGCGCATTCAGGTCAGATGCGACGGCTTCGACA
GCGGCCGGAGTCTCTTCGGCGTCGCGGTCGTCAACCGGCAGCGCACTGGCATCCAGGTAC
GGCGACAGATCATCCACGACGGTCAAACCGGCATCGTCGGACAACCGCAGCACGCCTTCG
GCCTCCGCCTCGACACCGGCTACGGCAACGGCTGGAACGTCGTCGGCCACCTGGATCGAT
TCGACCACCGGCAGCGACGCATCCTCCTCACCCGGTACGGACGGCCATCCGGCATCGAAG
TAGCGCGAAAGATCATCGCTGGCCGTCAGCTCACCGACCTCCAGCCCGGCCTCGATCGCC
ACGTCGGCGACCGGGGCTTCGACAGTATCGGCACGTGCTTCCGCGTCCTGCTCCGGTGCG
GCAAACGAATGCGGCACCGCATCGGATTCAGGCGCGACGGCTGTCGATGCATCCGCGTCC
AGTTCCACCGGCGGTTCGTCATCCAGCGCCAGATCGTCTTCTTCGTCTTCCAGGCCCACC
ATCGGCCAGCGCGCTTCCGGCAACGCGCCAGCCAGCGCCTGCAGGCGCTGCGCGAGTACC
TGTTGCGGCGCGATGCGCGGCTGTTCGGCCTGCAACGCTTCCATGGTGGCGGTGATCGCC
TGCGCAGTCGCATCCAGGGCGGCTACGCCTTCATCACCCGGGACCACCTCGGCGGCCAGT
GCGCGCTTGATGTAGGACTCCGCGCCGCCGGTCACCGCCGTGATCTCGGGCACTTCGGTC
ATCGCGAAGGCGCCGTTCATGGTGTGCACCGCGCGCAGCAGTGCATCGCTGACCGGTTGC
GGCGCCTGCTGCGCCGAACGCAGCCAGTCCTGCAGGGTGGCCTGGTGGACTTCCACCTCG
GCCTCGAGAATCTCGCGCAGCACGCTGTCGATGTTGGCCGGCGTACCGGCCACTTCGGCC
TCCACGTCGGTATCGGCCGGCGCCGAGGCGGCAGCCTCCACATCGAGAATGCGGCTGATC
TCGTCTTCGCCGTCAGCTTCAGCAACCGGTACAACCGGCGCAGCCGCACCCGGCAGCGGT
ACGTAGTAGGTTTCCTCGCCTGCGCCGACACGATCGGCAATGGCCTGCATGGCCTGCAGG
TCGACGCTGATGCGCTGGCCGTGGCGCAGCGCTGCGTTCAGTTGTGGCAGCGCCGCATGT
GCGTTGTCGACCATCGCCAGCACCGCCGGCGAGGCGGCGCGGCTGCCATCCAGCACGCGG
TTGAGCATGCCTTCGATCTTCCACGCGAACTCGCCCAGCGTACGTGCGCCAACCAGGCGG
CCACTGCCCTTGAGGGTATGGAAGATGCGGCGGATCGGGCGCAGCCGGTCCATGTTGTCC
GGCTGCATGCGCCACGCCGGCAGCAGCGTGCCCAGATTGGCGAGCTCGTCGTCGAACTCT
TCCAGGAACACCTCGCGGATGTCCTCGTCGATGTTCTCGGCGTCGTCGTCGAAGCCGGCG
TCGAAGCCCGTAGTCGCGTCGGCATTGGCGTCGGCGCCGGTCGCAACGACCGCCTCCGGT
GCCGTCGCGGTGGGCATCGCCTGCGGATTGAAGCCGGCAGCAGCTGCACTCAGCTCGGCG
AAGAACTGGGCATCGGCTTCGCTGAAATCGATCGGCGCGATGGTGTCGATATCGATCACC
GACACGGCCGGCGCCGACGTTTCCGCTGCCGGGGCGGGCGCTTCGATCGACGGCGGCGTG
ATCGACGATGCCGGCAGGTCATCCGGAGCCTCGTCCACCCTGACCTCCGCCGCAGGCGAT
GCATCGGCCAGCGGCGGCGCCACGGCATCGACGATCTCCAGCGACGGATGCAACCCGGCG
TCATCGTCCAGCGACAACGTTTCCATCGCGTGCAGCGACAGCACATCGTCAGCGTTGTCC
AATGCATCGGCGTCGAAGCGGAACACCACGTCGTCGGCCTCGGCAACCGCGCCCCGTTCG
GCCGCTACCGGATCGAACACCGGCGCAGCATCGAATCCGGTCACGGGCGAAACCACGCTG
TCCGTCGTCTCGTCGATCGCAGGCGCTGCGCTTTCCTCGAGCACCTGCGGCGCCTCGGAC
AGCGACCACTGCGGTGCATCGGCGTGATCGCTGTCGGCCAGTTCGAAGCTGACGGGATCG
AAACTGGCGAACGTCGGCGCGCGTTCGTCGCCGGCGGGCGCGGCCGCCTCGGCTTCGGGG
TAGAACGGCGCCAGCTCCCACTGCGGGACATCAGGCGCAGGTGCGCTGGACGCGGCGAAG
ACCAGCGATGCCTCGGCATCATCCTGTGTTGGCAGCGGCGAGGCGCCAGCATCCAACGGG
CTGGCGGCCACGACGCCCGCGGTGCCCAGCGCGCCGAACATCAGGCTGTTGTCGGGCACC
CTCGGTGCCGGTGTGGCCGGCGGCGGATCGAAGGTGAAGTCCGGCAGCGATACCGGCACG
TCGCCGGCCGCGGGCGCAGCAGGCTGCACCGGTACCTCGATGCGCTCGGGCTGCAGCGGC
TCGACCTGCACCGGCAGCGGCTCACGTTCGATCGCAAGCGCTGCCGGCGCTTCCGGTGCG
GCGGCGTTGCGTTCGGGCAGCGGCCAGTAGCGCAGTGCCTCGAGGCTGCTGCGGGTGATT
TCGAGGATGTCTTCGCGGCCCGGGCGACGATCGCGCAGGGCTTCCAGGTAGTACTCCAGG
CTGGCCATGGCATCGGCCAGGGTGTCCAGCTGGCGGCCGCTGGGCACGCGCTGGCGGCCG
ATCAGCTCGGCCTCGATGTACTGCTGCACGCCACGCAGGTAATCGGCGGCGGTACCCAGG
TCGAGCATGCGCAGCGCGCCGGACACATCGCCCAGCAGGCGCGGTACATCCTGCAGCTCG
GCATGGTTCCAGCTGGTTTCGATGAAGGCGACGAAATGCTCGCGGGCGGCAGCGAAGTTG
GCGATGGCTTCATGGGCCAGCACTTCCACCGTGCGCCGGTTCTCCACCGCGCTCGGATCG
TCCTCGCCACTGCCGCCGGCGCCCAGATGGGCAACCTGGTCGTCCAGCGAGGCATCGACG
TACAGCAGCGCACCGGCGATATCCAGCAGCAGGTTCTCGTCGATCTGCTGGCGCCCCTCG
ACCACGCCACGCAGCGCGTCGCGCTGCTGCACGACCACGCCACGGGCCACGCCCAGGCCC
ATCATGCCCAGCGTGTCGGCCACGGCGCCCAGTTCGTTGGCCTGGGTCTGCAGCTGTTCC
GGTGCACCGCCGGTGCGCAGGTGCAGGTCAAGCGCATCCTTGATGCGCAGCAGTTCTTCC
TTCACTGCGCTGCCGACGGTATCGAGCAGCTCGCGGTTGCGCCCGCTCAGGCTGCCCCGG
GCATGGTCCAGTTCGGCCTCGGTGGCGGTGATGCTGTCCGGCGCAAAGGCCAGCAGCACG
CTGTCGTTGACGCCTTCTTCGCCACGCGACGCGCGGATCTCGTTGAGCAGCGGCATCAGC
ACGATCGGAATGTCGCGATGGCCGTTCTGCAGGCGCTCCAGATAGTCCGGCAGCAGCACG
CTGCCACGCATCAGGGTCGCACAGGCTTCATCCCGGTCGGCCACCTGGCCGGCGCCGATG
GCATTGGCCAGCTGCTCCAGCTCTTCGGCCACCATCGCCGGGGCATACAGTTCAACCATG
CGCAGGGTGCCCTGCACCTGGTGCAGGTAGCCGGCGCAGATGCGCATGCGGCTGGCATCG
CTCGGGTCTTCCGCGTAGTACTCGACCTCGTTGCGCACCTGGCGCAGGGTCTCGTCCAGC
TCGGGCTTGACCCAGCCCAGCGCTGCGTGGCTCATCGCATCGCGCAGACTGCTCATGGAC
GCGCTCCGTTCGCCGCCGCGCGGTGGCCGCGCGGATTCTGGCGTGGGGAATGGAAATGCT
TCATCGACTGGTTCCTTGCTCGCCGCCCTGCCCGCGTCACGCCGGCAGCTTGAAGTCGGC
GACCGAACGGCGCAGGTCCGCCGCCAGCTGCGCGAGGTGGCCGATCGACTCTGCGGTCTG
CCCGGCACCCTGCGAGGTCTGGCCGGTGATCTGCCGGATCACGCCCATGGTGCGGGTGAT
GTCCGAGGCCGCGGCCGACTGCTGCTGGGCGGCGATGGAGATGTTCTTGATGAGGGTATT
GAGGGCGTTGGACACGCGCTCGATCTCGGTCAGCGCGGTACCGGCGTCCTCGGCCAGGCG
CGCACCGGACACCACTTCGGCCGTGGTCTGCTCCATCGAGGTGACCGCTTCGTTGGTATC
GGCCTGAATGGCCTGGACCAGGTTTTCGATGCGTCGGGTCGCACCCGAGGTACGTTCTGC
CAGGCGCTGCACTTCGTCGGCCACGACCGCGAAACCGCGGCCCGCTTCGCCCGCCGACGC
CGCCTGCACCGCCGCGTTCAGCGCCAGGATGTTGGTCTGCTCGGAAATGTCATTGATCAG
TTCCACGATCGAGCCGATTTCCTGCGACGACTCGCCCAGGCGCTTGATGCGCTTGGAGGT
TTCCTGGATCTGGTCGCGGATCTGGTCCATGCCCTGGATGGTCTCGCGCACCACGCCGGC
GCCTTCGGCGGCGATCACCACCGAGCGCTGTGCCACGTCGGCCGACTCGGCCGAGTTGCG
CGACACCTGCTCGATGCTCGCTGCGATTTCACCGATGCGGTCCGAGGCGGAGGTGATCTG
GTTGGCCTGGTGGCCCGCCGCCTCTGCCAGCTGCATCGCGGTGGCCTGGGTTTCCTGGGT
GGACATCGCGACCTTGGCCGAGGTGTCGTTGATGGTGGTCACCAGGTGGCGCAGCTCGTC
CACCGCATAGTTGATCGCGTCGGCGATCGCGCCGGTCATGTCCTCGGTCACCGAGGCCTT
CACCGTCAGGTCACCCTCACCGAGCGAGGAGATTTCGTCCAGCAGCCGCATGATCGCCTG
CTGGTTGCGGCTGTTGAATTCCACCTGGGTCTGGTAACGCAGTTCCTGCTCGCGCGAGCG
GCTGCGCACGTTGGTGGAGACGAAGCCGATGATCGCGATCAGCGACAGCGCGCCGGACAC
CACGCCGATCCAGAAGTTGGGGAACAGGCGGGTGTCGGACACCGAGCCGAACGAGGAGAA
CGCATCGAACAGCTTGCGGCTGTCGTCCAGCATGTGGGCCGAGCCCTGGCCCAGCGCGGT
CGCCGCCGACTGCGCCGCGAACAGCTGGCGCGAGCTGGCCAGGATCGCATCGGCGTCCTG
CTTCATCGCTTCCCACTTCTGCTGCGACTGCTCCAGTGCGGCCACGGCGGCAGCACCGCG
CACGGCGGTGATGCCCAGTTCCTCGTTGCCGTTGCGCAGGCCGTCGAGCACCTGCGAGAA
CACGGTGATGTCACGCGCCAGCGCATCCCCGGAGGTCGCTGCGGCGCTGCCACCGGCACG
CATTTCGGTCACCCGACGGGCCATCGAACCGGCCACCACGACCTGCTGCAGTGCGCTGTA
CACCTGCGACGAGGGGGCGCCGGAGGCGGACATCGCGCGCACCAGCTCGTTCAGCTGGGC
CTGCAGGCCCGGTACCGCGCCGGTGAAGTTGTTGGCATTGCCGGCCAGCGCCAGCACCGC
CGGCTCGCTGGCCACCAGCTGCCCGGCCTGCTTGCCCAGCGGCGCCCAGGTTTCGCCCAG
GGTGGCGATGGCGCCGGACACGCCCGGCTCCTTGCCATAGCGGCCCTGCAGCGTCGACAC
GTTCTGTTCGATCGCGTTGCGGGTGGCCTTGAAGGCGGTGAAGGCCTGGGCGTTGCCGCC
GACCGCGTCACGTCCCTGGTTGGCCAGCTGCTGCGACAGCACCTGCAGGTCGGCGGCCTT
GGAGCCGGCGTCGGCAAGGCGGCTGCCCTGCCAGGTGGCGACGCCGGTGTTGACGCCGAA
CAGGATCATCGATGCCAGCAGCAGGAACAGCCAGAGGTTGCTGCCGCCCAGCCGCAGCTT
GCCGGTCTTGGTGGCGTCCGAAGCAGTACTCATCGTTCAACCTCGATCTTCAATGCAGGG
GGCGATGCCCGGCCTCAGGCCGCGGCTTGCCGGAATTCAGGGGTGCGCGACAGCAGCGAG
AGCGAGAACACGCCCCAGTCATGGCCGTCGGCATGGAAGGCACGGTCAACGAAATGGCCG
TAGCGGCCTTCGGCCAACGTGCCTGCGTCGATCTGCTGGTCCAGCTCGAAGCTGCGCTGG
CCGAACAGTTCATCGATGGTCAGTGCGACGTCGCCGCCAGCCTGGCGCATGATCAGCACG
CGCTGGCCTTCCTGCTGCACGGTGCGCGTGCCTTCCAGGAAGTACTTCAGGTCGACCACC
GGAAACAGGTTGCCACGCAGGTTGCCCACGCCCAGCAGCCAGGGCTGCGCGCAGGGCACC
GGGGTCACCGGCGGCATCGGCACGATTTCCACCACTTCGCGGAAATCGGACACCAGCCGG
CGCTGGCCGACGCGGTAACCGACGCCACGCCACAGGTCCTGGGCGAACTGCCGCCCGGGC
AGCTGCACTGCATGGGCCAGGCTGCGTCGTTCGTAGGCTTCAAGGATGTCGAAGGGCGAG
CGCATCAGGCCACCAGTTCGTTGATCCGCGCGATCAGTTCATCCTCGCGCGGCGGCTTGA
CGATGTAATCGGCTGCGCCCTGGCGCAGGCCCCAGGCCTTGTCGGTTTCCATCGCCTTGG
TGCTGACGATGATCACCGGGATGTGCTTGATCGCCGCATCGCGGGCCATCGCCCGGGTGG
CCTGGAACCCGCTCATGCCGGGCAGGACCACGTCCATCAGCACCAGCTGCGGCACCTGGT
CGCGGACCAGCTGCAGGCCATTCTCGGCGTTGTCCGCTTCCAGCACCTCGTGGCCGGCAC
GGCGCAGCCACTGGGTGAACACCGCGCGGTCGGTCGGTGAATCCTCGATCAGGACGATAC
GAGCCATTGTGCCTTTCCCCCCTGGTCAGGCGTTGACGTATGTGCGGATGGCACCCAGCA
GTTCTTCGCGCGTGAAAGGCTTGGTCAGGTATTGCTCCGAGCCGACGATGCGCCCCCGCG
CCTTGTCGAACAGACCATCCTTGGACGACAGCATGATCACCGGGGTCGCCTTGAACAGCT
GGTTGCCCTTGATCAGCGCACAGGTCTGGTAGCCATCCAGGCGCGGCATCATGATGTCGA
CGAAGATGATCTGCGGCTGCTGGTCTGCGATCTTGGCAAGCGCTTCGAAGCCGTCGGTGG
CGGTGACCACCTCGCAGCCTTCGCGCTTGAGCAGCGTTTCCGCAGTCCTGCGGATGGTCT
TCGAATCATCGATGACCATCACCCGGAGTCCTGCGAGTTCCCCGCCCGCAGTCGTGTTTT
CAGTCATTGCCTATCCCCAAGCGCACGGCCCAATCTCTGGCGGGAGCCGCTGCGAAAGCG
TATCTATATCGCACTTCCCGCGCCCGCTTCAAGGCCGGCCTGCCGCGCAGGGGGTAGCAC
CGGGCTGAACGTGACCGGGTTCGCAATGACTGCGCTGCCGGCAGGCGGACGCTGCGTTGC
GCTACGGCGGGGAGGCACACGGCCGGCGTTGCCGCTACCATCAACGCCTTGCCTGACAGG
TGCGCCCATGCCGTTGAACGTCATCGTGGTGATGGACCCCATCGCCCACATCAAGATCGC
CAAGGACACCACCTTCGCCATGTTGCTGGAAGCCCAGCGCCGTGGCCATGCCCTGCACTA
CGTGCGGCCCGGCGGGCTGGCCCTGGAAGGTGGCGTGGCGGTGGCCCAGACCGCACCGCT
GCAGGTGCGCGACGACCCAGCCGGCTGGTATGAGCTGGGCGCGTTCAGCCGTACCGCGTT
CGGTCCCGGCCAGATCGTGCTGATGCGCAAGGACCCGCCCGTCGACGCCGAGTACATCTA
CGACACGCAGGTGCTGGACGTGGCTGCCGCTGCCGGCGCCTGCGTGGTCAACAACCCGCA
GGGCCTGCGCGACTACAACGAGAAGCTGGCCGCCCTGCTGTTCCCGCAGTGCTGCCCGCC
GACCCTGGTCAGCCGCGATGCCAAGGCATTGAAGGCCTTCGCGCTGGAGCACGGCCAGGC
CGTGCTGAAGCCGCTGGATGGGATGGGCGGCCGCTCGATCTTCCGCAGCGGCCAGGGCGA
TCCGAACCTGAACGTGATCCTGGAAACCCTGACCGACGGCGGCCGCAAGCTGGCGCTGGC
CCAGAAGTTCATTCCCGACATCACGGCCGGCGACAAGCGCATCCTGCTGGTCGACGGCGA
ACCGGTCGACTACTGCCTGGCGCGCATTCCCCAGGGTGACGAGTTCCGCGGCAACCTGGC
GGCTGGCGGCCGTGGCGAAGGGCGCCCGCTGAGCGAGCGTGACCGCTGGATCGCCGGCCA
GGTTGGCCCGGAGATGAAGCGCCGTGGCATGCGCTTCGTCGGCCTGGACGTGATCGGCGA
TTACCTGACCGAGGTCAACGTGACCAGCCCGACCTGCGTGCGCGAGCTCGACGCGCAGTA
CGGCCTGAACATCGCCGGCACCCTGTTCGACGCGCTCGAGGCCGGCCTGCGCTGATGGCG
GCCGCACCTGCCGTCCTGCCCCCGCCGGCGCGCGAAGCGCAACGGCTGGGCGCGACCATC
GCGCTGTCGATCGTGGTCCACGCCCTGCTGATCCTGGGCGTGGGTTTTGCGGTGAAAGGC
GACGCACCACTGGTGCCGACGCTGGAGGTGATCTTCAGCCAGACCCGCACCGCACTGACC
CCGAAGCAGGCCGATTTCCTTGCCGCCGCCAGCCAGGAAGGTGGCGGCGAGCACGACCGT
GCGCAGCGCCCGCGCGACAACCAGGCCGGCATCGTTCCGCAGGCCCAGGCGGGGCTGAGC
CCGGTGCCGCAACAGCAGCAATCGGCCGCGCCGGCGCCCCCGCCGCAGGCGCGGGTGGTC
AGCAGCCGCAACGGCGAAGAGGCAGTGGCCCAGGCGCAGGCGCGCCCGACACCGGAGCAG
CCGGAACCGGATGCACCGCTGACGGCACGCGAGCAGCGTGATGCCGAGATGGCACGGCTG
GCGGCCGAGGTGCATCTGCGCTCGGCGCAGTACGCCAAGCGCCCGAACCGCAAGTTCGTG
TCGGCCAGCACGCGCGAATATGCCTACGCCAATTACCTGCGCGCCTGGGTCGACCGCGCC
GAGCGCGTCGGCAACCTGAATTACCCGGACGAGGCCCGGCAGCGCCGGCTCGGCGGCCAG
GTGGTGATCAGCGTGGGCGTGCGCCGCGATGGCAGCGTGGAAAGCAGCCGGATCCTGCGT
TCAAGCGGGACGCCGTTGCTGGATGAGGCGGCGCTGCGGGTGGTGCAGCTTGCGCAGCCA
TTCCCGCCGCTGCCGAAGACCGAGGACGAGATCGACATCCTGCAGGTCACCCGCACCTGG
GTGTTCCTGCCGGGTGGCACCCTGCACGACGACCGGTAGGGGTTTGTTGCCCGGGCCTGC
GGCCCGGGACCCGCTGGAAGGCTGGAGCAACGGCAACAGCAACAGCGGCGGTTGGGATAT
TGGGTTTGGCGGGGCGGTATGGGCTTGCAGGAAACGCCGTAAACCCGTCCCTGGGGGCTC
GATGGCGCCTTGCTCGTGTGCGCTGTCCTGCGCACGCGGCAAGACCGGGGTTGAGCGTCC
TGCCCAACCCGCCCGAGGCGTGCCTCGGGCCCATGGCGCCAACGGTGCTGCAAGCCCATA
CCGCCCCGCCTCTGACAGATCCCGACGCATCATTGCTGTTGGTAGGTGTCGACCTTGGTC
GACACACATCCACGCTACGCGTGGATGCGAGCGAAGCGATCCGCTGTTGACTTTGATTTT
CTTTTGATTTTCCGTGGCGGACGCACACGGAAACTGTCAGAGGTCGGGCGGGGTGGGTTC
GCGGGGGTGTCCGCGGCATGGATGCCGCGGCCAAGCCCCCATGGGTGAGGGCGCTTTGCT
TGCGAAGCACTGCTTCGCAAGCGCCCGAAGGCACAGCCGCCAGCGGCTGGGCCGGACCGC
GGAGCGGGGTTTACGGCGTCCCCCGCGAACCCACCCCGCCCGGCCAAGCGCGGCTTTGGT
TTATGCGATCAACCAACCCCGCCACGAGGGGCTCAGCCGTTGGCCTTCGCCTTCGCCTCG
CGCGCGGCCTGCTGCTCGACCAGGGTCAGTGCCACGTTGTCGCGCAGGTAGGCCGGCTCG
ACCTTCTCCGGTGCAATGGCTTCGCCGCGCGCGAACGCCGGCACCGCCAGTGCGAGCACG
TCCGACGCACGCGGCAATGCCGTGGCGTCGAATCCGCGCAGGCCAGTACCGAGCTGCGCG
ACCAGCGCACCCTCGGCTGCGGCGAACCCGGTACCGACACCGTAGGCCGACAGCCCTTCC
GGCAGCGCCACCGCTGCCGGCGCGCAGACGCGCTCGGCATCGCGCGCGACCGGCAGGCCG
TCCACGCGCTCGAAGCGGGCGACGTAGAGTTCGCCCATCCGCGCATCGATGGCCGACAGG
ATCTGCGTTTCTTCCGCCGGTGCGCGCAGCGCCAATACCTGCAGCGTCGAGACCGGCAGC
AGCGGGCGGTCCAGTGCCAGTGCGATGCCCTGGGCAATGGCAATCGCCAGGCGCACGCCC
GTGAACGCACCCGGACCGCGACTGAGGGCGATGCCATCAAGCTGGCGACGGCTGATGCCG
GCGTCGGCCAGCAGCGCCTCGGCCCACGGCAGGCTCAACTCGGCGTGCCGGCGCGGGGCG
ATCTCGAAGCGTTCCAGGACCTGCCCATCGACATGCAGGGCAACGGAACAGGCTTCGGTG
GCGGTTTCAAAGGCAAGCAGTTTCATTGGATCAGGTCAGAACAAGGGGAACGTGGCACCG
GGAGCAGGCTCCGGGCCCGCCGCAACGGCGGCCGGGGCAGCCGCATCATCGGCCACGGGC
AGCCATTGTGGCCTAAAGAAGGCCTGCACATCGGCCAGGCTGCGGGTGCGCCGGAACGGC
GGCAGCGACTCAAGAAAGACCCGGCCATAGCCACGGTTGAGCAGGCGCGGATCGCACAGG
ACCAGCACGCCCCGGTCGCTTTCGCTGCGGATCAGGCGGCCAACGCCCTGCTTCAGGGCG
ATCACCGCCTGCGGCAGCTGCTCGTCGCGGAACGGGTTGCCCCCCTGGCTGCGGATCGCC
TCCAGCCGCGCCTCGTATACCGGGTCATCCGGTGCCGCGAACGGCAGCTTGTCGATCATC
ACCACGCTCAGCGCTTCGCCGACCACGTCCACGCCCTCGCGGAAACTGGCCGAGCCCAGC
AGCACGCCATTGCCCGATTCGCGGAAACGCTGCAGCAGCGCCGCGCGTGGCGCCTCGCCC
TGCACGAACAACGGCCACGGCCCGTCGCGCAGTGCCTCGGCGGCCTCGCGCAATGCACGG
TGCGAGGCGAACAACAGGAACGCCCTGCCCTGCGAGGCCTGCAACACCGGCCGCAAGGTC
TGGATCAGCGCGGTGCCAAACCCGCGCGCCGCCGGATCGGGCAGGCCTTCGGGCAGGTAG
CACAACGCCTGCTCGGGCCAGTTGAACGGGCTCGGCTGGACCAGCGTGTGCGGATCGTCC
AGGCCCAGGCGCGTGGCGATGTGGTCGAAGCCACCGCCCACGGTCAGCGTGGCCGAGGTG
AAGATCCATGCCGCGCGGCTGCGCTCGCGATGCTCGCGCAGCGGGCCGGACACATCCATC
GGCGTGCGCTGGCAGCGGAAACCACGCGGGGTGAGCTCATACCAGAGCACATCGGCGGCA
CGGGGGGTCTCCGCCGGATCGGTATCGAAATCGAGGGTGGGCTCATCATCGCCCAGCCAG
CGCTGCAGCCGCGACACCGCCTCGCGTGCCCGCGCATGACAGGCATCCAGACCCGCCGCC
GCCTCGCGCAGCGGTTGCAGTGCCTGCTCCAGCGTCACCAGACCGGCCATCACCGTATCG
AATCCATCGCGCACCTGTGGCATCGCCAGCGCACGCCACTGCGTACCCCGTGGCGGCAGC
CCCTCCATCGCCGAGCGCAGCGCCAGCAACGCCTGCTGCAACTGGTCGACCGGTTCCTGC
AGGGCCGACTGCGCGCCGCCTACGCCGCGCGCCTCGGCCAGGCAGTCGCGGCCGAGTTCC
TGCCACGGGCGCATGCCGAAGCCTTCGCCGAAAAACTGCGCGGCCAACTCGGGCAGCTGA
TGCGCCTCGTCGATGACAAAGGCCTGCGCCCCCGGCAGCAACTCACCGAAGCCGTCCTGT
TTCAGTGCCAGGTCGGCCAGCAGCAGGTGGTGGTTGACCACCACCACGTCGGCAGCCTGC
GCACGTTGGCGCGCGCGCACCACGAAGCAGTCTTCCCAGAACGGGCAATCGGTACCCAGG
CAGTTGTCGACCGTGGAAGTGACCATCGGCAGAAGCGGCGAGTCATCGGCCAGGCCTTCC
AGTTCGGCGATGTCACCGAACTCCGAACGGCCGGACCAGGCCAGGATGCGCTGGAACTGC
GCAGCCTGCTCCGGGCTGGAAAAACGCGGTTCGCCCCGCGCCTGCTGCAGGCGGTAGCGG
CACAGGTAATTCGCGCGTCCCTTCAGCAGCGCGCTGCGCAGGCCAACGCCCAGTGCCTGG
CGCACGCGCGGCAGATCGCGGTGGTAGAGCTGGTCCTGCAACGCGCGGGTACCGGTGGAG
ATGATGGTGCGCAGCCCGGACAGCAGCACCGGCACCAGATAGGCGAAGGTCTTGCCGGTG
CCTGTACCGGCCTCGGCCAGCAGCAGGTCGCGCTGCTGCAGCGCTTCGGCGATGGCGTCG
GTCAGGTGCAGCTGTGCCGGACGCGGGACAAAGGCATCCAGATGCGAGGCGAGCGCGCCG
CCTTCGCTGAGGGCTTCGCGGCTGGCATGGACAAGGTCGGACATCAGAGGGAGAGGATAC
CCGGCCGGGCGCTGCCCGGCACCCGTTTCAAGCCAGGGCAACAGCAACAGCGGTGTTCAT
GGCTCTGGATTTTTACGTACTGGGCAGGCCGGGAGGGGCAGGCAGGACACGCCGTAAACC
CATCCTGGGGGGCTCGTTGGCGCAACCCATGGCGCCAACGGTCCTGCCTGCCCCTCCCGC
CCCACCCTCGACAGTTTCC
>contig00024 len=16594 cov=35.0 corr=0 origname=NODE_24_length_16594_cov_34.964145_pilon sw=shovill-spades/1.0.4 date=20230425
CGGGCAGTCAACGTGGGCGTAGTGACGGATCGGGGATTCGTATTCGACGTGCGCGGTCGA
GATCGTGATACCACGAGCCTTTTCTTCCGGCGCGGCGTCGATCGAGGAGTAATCCTTGAA
CTCGCCACCGAAGCGCTCGGCACCGATCTTGGTCAGTGCGGCGGTCAGCGTGGTCTTGCC
GTGATCGACGTGACCGATGGTGCCGACGTTGACGTGCGGCTTGGTGCGCTCGAACTTACC
CTTTGCCATTGTTCTATACCTTGATTGTTCGTAAGTGGTTTCAAGAGAGGCTGAGCGAGG
CTCAGCCCTTCTTCATGACGGCTTCGGCGATGTTGGTCGGAGCCGGCTCGTAGTGATCGA
ATTCCATGGTGAAGGTGGCGCGGCCCTGGGTCTGCGAACGCAGCGCAGTGGCGTAGCCGA
ACATTTCACCCAGCGGGATCATCGCGTTGATGATGCTGGCCGAACCGTCACCGGTGGTGT
CGGAACCCTGCAGCACGCCGCGACGACGGCTGACGTCGCCCATCACGTCACCCTGGTAAT
CCTCCGGGGTCACGATCTCGACCTTCATGATCGGCTCCAGCAGCACCGGCTTGGCCTTGG
CGAAGCCCTGCTTGAAGGCCATCGACGAAGCCAGCTTGAACGCCATTTCCGAGGAGTCGA
CGTCGTGGTACGAACCGAACACCAGCTTCACCTTGACGTCCACGACCGGGAAGCCAGCCA
GCGGACCGCTGGTGATGGTTTCGCGCAGGCCCTTTTCAACCGACGGAATGAATTCCTTCG
GGATCACGCCGCCGGTGATGTCGTTGATGAACAGGAAGTCGTCCTTGATGGCCGGAGCCA
GCTTCGGATCGGCACGGTCTTCAGCGGTGATCGGCGACAGCTCGATCACGACGTGACCGT
ACTGACCCTTACCACCGGACTGCTTGGCGTGCTTGTAGTCCGACTTGACGTCGGCCAGGG
TGATGGTTTCGCGGTAGGCCACCTGCGGCGCGCCGACGTTGGCTTCAACGTTGAACTCGC
GCTTCAGGCGGTCGACGATGATGTCCAGGTGCAGCTCGCCCATGCCCGAGATGATGGTCT
GGCCGGATTCTTCGTCGGTCTTGACGCGGAACGACGGATCTTCCTGCGCCAGACGGCCCA
GGGCCAGACCCATCTTTTCCTGGTCCGACTTGGTCTTCGGCTCGACGGCCATCGAGATCA
CCGGCTCCGGGAAGGTCATGCGCTCCAGGATGATCGGCGCGTCCACGGCGCACAGGGTGT
CACCGGTGGTGGTGTCCTTCAGGCCCACGGCAGCAGCGATGTCACCAGCCAGAACTTCCT
TGATTTCCTCGCGGTTGTTCGAGTGCATCTGCAGGATGCGACCGATGCGCTCCTTCTTGC
CCTTCACCGAGTTCAGCACGGTGTCGCCACCGTTCAGGGTGCCCGAGTAGACGCGGAAGA
AGGTCAGCGCGCCGACGAACGGGTCGGTGATGATCTTGAAGGCCAGCGACGAGAACGGAG
CCTTGTCGTCCGACTTGCGGGTCATCTCGACGGTGTCGTCGTCAACGTCCACGCCCTTCA
CGTCCGGCACGTCGACCGGCGACGGCAGCAGCTGGATCACGCCGTCCAGCATGGCCTGCA
CGCCCTTGTTCTTGAAGGCCGAGCCGCAGTACATCGGCACGATCTCGGTGGCCAGGGTGC
GGGTACGCAGCGCGTTGATGATTTCAGCCTCGGCCAGCTCCTCGCCGCCCAGGTACTTTT
CCATCAGCTCTTCGCTGGCTTCGGCAGCGGTCTCGACCATGAACTGGCGAGCCTCTTCGG
CAGCCGCCTGCAGATCGGCCGGGATGTCGCTGTATTCGAACTTCATGCCCTGCGAAGCCT
CATCCCAATGGATGGCCTTCATCTTCAGCAGGTCGACAACGCCCTTGAAGTTGTCTTCAG
CGCCGATCGGCAGCTGCATCGGCACGGCGACCGCGCCCAGCTTGGCCTTCAGCTGGCCGA
CGACCTTCTGGAAGTTGGCACCGGTGCGGTCCATCTTGTTGACGAACGCGATGCGCGGCA
CGTGGTACTTGTTGGCCTGGCGCCACACGGTTTCCGACTGCGGCTGCACGCCACCGACGG
CACACAGGACGAAGACGGCACCGTCGAGCACGCGCAGCGAGCGCTCCACTTCGATGGTGA
AGTCGACGTGCCCGGGGGTGTCGATGATGTTGAAGCGGTGCTCCGGCAGGGACTTGTCCA
TGCCCTTCCAGAACGCGGTGGTGGCAGCGGACTGGATCGTGATGCCACGCTCCTGCTCCT
GCTCCATCCAGTCCATGGTGGCGGCGCCGTCGTGCACTTCACCGATCTTGTGGCTCTTGC
CGGTGTAGAACAGGATGCGCTCGGACGTGGTGGTCTTGCCGGCATCGATGTGAGCCATGA
TGCCGAAGTTACGGTAACGCTCGATGGGAGTGGAACGGGCCACGGGAGCCTCTCAGATTT
CTTGGATTTCGGATGGCCGAACGCCGCCTTTCGGCGGCCTTCGGATTGGCGCAGCCCTTC
TGGGACCGCGAGGCAGCACGCACCGAAGTGGTGCTGCCCTGCCTGTTTTACAAGGCCGTC
AAACTCACCAGCGGTAGTGGGCGAATGCCTTGTTGGCTTCGGCCATGCGGTGGGTTTCTT
CGCGCTTCTTGATGGCGCCGCCACGGTTTTCCGAGGCGTCGATCAGTTCAGCAGCCAGCT
TCTTCGGCATGGTGTTCTCACCACGCTTGCGCGCGGAGTCGATCAGCCAGCGCATGGCCA
GGGCCATCTTGCGCGACGAACGCACTTCGACCGGCACCTGGTAGGTGGCACCACCGACGC
GACGCGACTTGACTTCGACCGCCGGAGCGACGTTGTCCAGAGCCTTCTGCACCAGTTCAA
TGGCGTTGGCGCTGCTGTTCTTCTCGGTGATCACGTCCATGGCGCCGTACACGATCTTTT
CGGCGACGGACTTCTTGCCGCTCTGCATGACCATGTTGATGAAGCGGGCGATGGTTTCGC
TTCCGTGCTTCGGATCGGGCAGGACGGAACGCTGCGGAGTATTACCCTTACGCGACATAG
TGCTCTCTCCTTATGCCTTCGGACGCTTGGCGCCGTACTTGGAACGGGCCTGGCGACGCT
TGGCAACGCCGGCGGCGTCGAGTGAGCCACGAACGGTGTGGTAACGCACACCCGGCAGGT
CCTTGACGCGACCGCCGCGGATCAGGACCACGGAGTGCTCCTGCAGGTTGTGGCCTTCAC
CACCGATGTAGGAAATCACTTCTTCCTGGTTGGTCAGGCGGACCTTGGCAACCTTGCGCA
GAGCCGAGTTCGGCTTCTTCGGAGTGGTGGTGTAGACACGGGTGCAGACGCCACGGCGCT
GCGGGCACTTGTCGAGCGCCGGCGAGGCACTCTTGTAGGTGGTCGCTTGCCGCGGCTTGC
GGACCAGCTGGTTGATCGTCGCCATCAGTAGGTTCTTCTGATTGGTGGCCGGAAAATCCG
ACCAGAGATGCGGAAATGTTAAAGCAGGCCGAAATTCTGGCCTGCTGAGACAGACGATTG
TAGCAACCTGCCAGGAAAGCAGTCAAACGCCTCCTGTCAAGCCCGTCCCTGATCCCGGGA
CGTTACTGGGGGGCCTCCATGTACCCCGTTCAGGTTGACAGGGTCGATCGCGGACGATCT
CCCCTGCCCTTTCCCAATCCCATCGATGGACCGATGGGGTGGTCCGGCCTTGCGGCCGGA
CCGGCTACCTCATTCTTCGCCCGACGCCTGTTCAGCTTCGGCTTCAACCACCGGCGCCTC
GACCGCGACCGGGGTACCGGCCAGGGTCTGCATTTCCGACTCGGTGAGACCGGAAGCGCC
GCGACGGCGGTTGCTGTGGTACGCCAGGCCGGTACCGGCCGGAATCAGGCGACCCACGAT
GACGTTTTCCTTCAGGCCACGCAGGTTGTCCGAGGTGCCGCGGACGGCCGCTTCGGTCAG
CACGCGGGTGGTTTCCTGGAACGAAGCGGCCGAGATGAACGATTCGGTCGCCAGCGACGC
CTTGGTGATACCCAGCAGGACCGGATCGAAGTGCGCCGGCAGCTCGTTGCGGGCCGACAG
GCGCGCATTTTCCTCGATAACGCGCTGACGCTCCACCTGTTCGCCGTTCAGGAACTTGCT
GCTGCCCTGATCGGTGATCTCGACCTTGCGCAGCATCTGGCGGGTGATCACCTCGATGTG
CTTGTCGTTGATCTTCACGCCCTGCAGGCGGTACACGTCCTGGATTTCCTTCACCAGGTA
GGCCGCCAGCGGCTCGACGCCCAGCAGGCGCAGGATGTCCTGCGGGCTCGGCTCGCCGTC
CACGATGGTTTCACCCTTGGTGACATGCTCGCCTTCGAACACGATGACCTGGCGGTACTT
CGGGATCAGCTCTTCGTGCTCCGAACCATCGGTGTCCTTGATGATCAGGCGCTGCTTGCC
CTTGGTGTCCTTGCCGAAGCTGATGATGCCCGAACGCTCGGCCAGCACCGCCGGATCCTT
CGGCTTGCGCGCTTCGAACAGGTCGGCCACGCGCGGCAGACCACCGGTGATGTCGCGGGT
CTTCGACGCTTCCTGCGGGATCTTGGCGACGACGTCGCCCACGCCCACCGGGGCGCCGTC
CTGCAGGTTGACGATCGAACGCGGCGGCAGCAGGTACTGCGCCGGCAGGTCGGTGCCCGG
AATCGACAGGTCGTTGCCCTTGGCGTCGACGATGCGCACGATCGGGCGCAGGTCCTTGGC
CTGGGTACCACGACGCTTCGGATCGGTGATTTCGCGCGAAGCCAGGCCGGTCAGCTCGTC
GGTCTTCTCGATGACGGTGATGCCATCAACGAAGTCGATGAAGCGGATGAAGCCGGCCAC
TTCCGACACGATCGGGTGGTTATGCGGATCCCAGTTGGCCACGGTCTGGCCAGCCTTGAT
CGCATCACCGTCCTTGGACGTGATGGTCGCACCGTACGGCAGCTTGTAACGCTCACGCTC
ACGGCCGTGGGCATCGAGCACCGAGATTTCGCCCGAGCGCGACACTGCGACCAGCGAGCC
GTTGGCATGCTCGACCGACTTGAGGTTGCTGAACTTGACCGAGCCGGTGGTCTTGACGGT
GATGTTGTCGACCGCTGCAGCTCGCGACGCCGCACCACCGATGTGGAACGTACGCATGGT
CAGCTGGGTACCCGGCTCACCGATGGACTGCGCGGCGATGACGCCGACTGCTTCACCGAT
GTTGACCAGGTGGCCACGGGCCAGGTCGCGGCCGTAGCAGCGCGAGCAGACACCGAACGC
CGATTCGCAGGAGATGGTCGAGCGGACCTTGATGGTCTGCACGCCGGCATCTTCCAGCTT
GGCGACCCAGGCTTCGTCGAGCAGGGTGTTGCGGGTGACGATCGGATCCTCGTCGTTGCC
CGGCAGGAACACGTCCTCGGCAACCACGCGGCCCAGCACGCGGTCCTTCAGCGGCTCGAC
CACGTCGCCGCCTTCCACGATCGGGGTCATGATCAGGCCTTCGGTGGTACCGCAATCCAC
CTCGGTGATCACCACGTCCTGCGCGACGTCGACCAGACGACGGGTCAGGTAACCCGAGTT
CGCGGTCTTCAGTGCGGTATCGGCCAGACCCTTACGGGCACCGTGGGTGGAGTTGAAGTA
CTCCTGCACGTTCAGGCCTTCGCGGAAGTTCGCCTTGATGGGCGTCTCGATGATCGAGCC
GTCCGGGCGGGCCATCAGGCCGCGCATGCCCGCCAGCTGACGGATCTGCGCCTGCGAACC
ACGCGCACCGGAGTCGGCCATGATGTACAGCGAGTTCATCGACTTCTGGTCGATGGTCTC
GCCCTTGGCATTGACCACCTTCTCGGTACCGATGGTGTCCATCATCGCCTTGGCGATGCG
CTCGTTGGTGCGCGACCAGATGTCGACCACCTTGTTGTAGCGCTCGCCGGCGGTGACCAG
GCCCGACTGGTACTGCTCCTGGATTTCCAGCACTTCGGCTTCGGCCTCGGTGAGGATGCC
CTTCTTCTCGTCCGGGATCAGCATGTCGTCGATGCCGATCGAGACGCCGGCGCGGGTCGC
GTAGGCGAAGCCGGTGTACATCAGCTTGTCGGCGAACACGACCGTGTCCTTCAGGCCCAG
CTGGCGGTAGCTGGAGTTGATCAGGCGGCTGATGTTCTTCTTGGTCAGCTCGGTGTTGGC
CAGCGCGAACGGCAGGCCTTCCGGCAGGATTTCAGCCAGCAGGGCGCGACCGATCGTGGT
GTCCACGATCGAGGTCTTGTTCTGCTTGTTGCCGTCTTCGTCGGTCACCACCTCGGTGAT
GCGGACCTTGACCTTGGCGTGCAGTTCCACCACACGGTTGTCGTAGGCACGCTTCACTTC
GGCGATATTGGCGAAGGCCATGCCCTCGCCCTTCTTGTTTTCCAGCGAGCGGGTCATGTA
GTACAGACCCAGCACGACGTCCTGCGACGGCACGATGATCGGCTCGCCGTTGGCCGGCGA
CAGGATGTTGTTGGTCGACATCATCAGCGCACGCGCTTCCAGCTGGGCTTCCAGCGAGAG
CGGCACGTGGACGGCCATCTGGTCACCGTCGAAGTCGGCGTTGAACGCGGTGCAGACCAG
CGGGTGCAGCTGGATGGCCTTGCCTTCGATCAGCACCGGCTCGAACGCCTGGATGCCCAG
ACGGTGCAGGGTCGGCGCACGGTTCAGCATCACCGGATGCTCGCGGATGACCTCTTCCAG
GATGTCCCAGACTTCGGCTTCTTCGCGCTCGACCAGCTTCTTGGCGGCCTTGATGGTGGT
GGCCAGGCCACGACGCTGCAGCTTGGCGAAGACGAACGGCTTGAACAGCTCCAGCGCCAT
CTTCTTCGGCAGGCCGCACTGGTGCAGGCGCAGGTACGGACCGACCACGATGACCGAACG
GCCCGAGTAGTCGACGCGCTTGCCGAGCAGGTTCTGGCGGAAGCGACCCTGCTTGCCCTT
GATCATGTCGGCCAGCGACTTCAGCGGGCGCTTGTTGGTGCCGGTGATGGCACGGCCGCG
ACGGCCGTTGTCCAGCAGCGCATCGACCGATTCCTGCAGCATGCGCTTTTCATTGCGCAC
GATGATGTCCGGCGCGCTCAGCTCGAGCAGGCGGCGCAGGCGGTTGTTGCGGTTGATGAC
GCGGCGGTACAGGTCGTTCAGGTCGGAGGTCGCGAAGCGGCCGCCATCCAGCGGGACCAG
CGGGCGCAGGTCCGGCGGCAGCACCGGCAGCACGGTCATGACCATCCACTCCGGACGGTT
GCCCGATTCCAGGAAGGCCTCGATCAGCTTGATGCGCTTGGTCAGTCGCTTCAGCTTGGT
TTCCGAACCGGTAGCGGCGATTTCCTCGCGCAGGCGGGTCATTTCCGACTGCAGGTCGAT
CGTGCGCAGCAGCTCGTACACCGCCTCGGCGCCCATCGCGGCGTCGAAGTCGTCACCGTG
CTCCTGGCGGGCCTGCAGGTACTGTTCTTCGGTCAGCAGCTGGCGGCGCTCCAGGGCGGT
CAGGCCCGGCTCGGTCACCACGTACGCTTCGAAGTACAGCACGCGCTCGATATCGCGCAG
GGTCATGTCCAGCATCAGGCCGATGCGCGACGGCAGCGACTTCAGGAACCAGATGTGCGC
GACCGGCGACGCCAGGTCGATGTGGCCCATGCGCTCACGGCGCACCTTGGCCAGGGTCAC
TTCGGTGCCGCACTTTTCGCAGACCACGCCGCGGTGCTTCATGCGCTTGTACTTGCCGCA
CAGGCACTCGTAGTCCTTCACCGGGCCGAAGATGGCGGCGCAGAACAGGCCGTCGCGTTC
CGGCTTGAAGGTACGGTAGTTGATGGTTTCCGGCTTCTTCACTTCGCCGAAGGACCACGA
ACGGATCAGGTCCGGCGAGGCCAGCGCGATCTTGATCGCGTCGAAGTCCAGCGTCTGGCG
CTGCTGGTTGAAGAGGTTGAGCAGGTCTTTCATGGTGTTCTCCAGAAGGAGGAATGCTGT
GTCGATGGGCTTTCAGTTGACTGCCAGCGGCGCGGCGGCGGAGGCCGCCGCGCCGGCATG
GATCAGTTGTCTTCCAGTTCCATGTTGATGGCCAGCGAGCGGATTTCCTTCACGAGCACG
TTGAAGGATTCCGGCATGCCCGCGACCATCTCGTGCTCACCGTCGACAATGTTCTTGTAC
ATCTGGTTGCGGCCCTGCACGTCATCGGACTTCACCGTCAGCATTTCCTGCAGGGTGTAG
GCCGCGCCGTAGGCTTCCAGCGCCCAGACTTCCATTTCACCGAAGCGCTGGCCGCCGAAC
TGCGCCTTGCCGCCCAGCGGCTGCTGGGTGACGAGCGAGTACGGACCGGTCGAACGGGCG
TGCATCTTGTCGTCGACCAGGTGGTTCAGCTTCAGGTAGTGCATGTAGCCAACGGTGGTG
TGGCGATCGAAGGCTTCACCGGTGCGGCCGTCGTACAGCTGGGTCTGGCCGCTGCTCGGC
AGGTCGGCCAGTTCCAGCATGCGCTTGATTTCCGCTTCGGTGGCGCCGTCGAACACCGGG
GTAGCCATCGGCACGCCGTCGGTCAGGTTGCGGGCCAGGCGCAGCAGTTCCTCGTCGCTG
AACTGCGACAGGTCGACACGGTTGGCCACGTTGGTGTCGTCGTGGTTGTAGATGTCGTCC
AGGAACTTGCGCAGGTCGGCGACCGCCGCCTGGGCTTCCATCATCGCCTGGATCTTGCGA
CCCAGACCCTTGGCGGCCCAGCCCAGGTGCACTTCCAGAATCTGGCCGATGTTCATGCGC
GACGGCACGCCCAGCGGGTTCAGCACGATGTCCACGGTTTCGCCCGAGGCCATGTACGGC
ATGTCCTCGACCGGCACCACGTTGGAGACCACACCCTTGTTGCCGTGGCGGCCAGCCATC
TTGTCGCCCGGCTGGATGCGGCGCTTCACGGCCAGGAACACCTTGACCATCTTCAGAACG
CCCGGAGCGAGGTCGTCACCGGCGGTGATCTTGCCGCGCTTGTCGGCGAAGCGACGCTCG
AACTCCTTCTCGTGCGCCTGGATCTGCTTCTGCGCGCGCTCGATGGCTTCCGAAGCGTCC
TCGTCCTTCATGCGCAGGGCGAACCAGTCAGCCTTCTTCAGGCCGTCCAGGAAGGCGTCG
GTGATCACGTCACCCTTCTTCAGGCCAGCGCCACCGTTGACCACCTTGCCCACGATCTGC
GAACGCAGACGCATGTAGATGGCGGCTTCCAGGATGCGGAACTGGTCGTCGAAGTCCTTC
TTGACGCGCTTGATTTCAGATTCTTCGATCTGGCGGGCGCGCTTGTCCTTCTCGATGCCG
TCGCGGGTGAAGACCTGCACGTCGATGACGGTGCCGTCCATGCCCGGCGGAACGCGCAGC
GAGCTGTCCTTCACGTCCGAAGCCTTCTCGCCGAAGATCGCGCGCAGCAGCTTCTCTTCC
GGGGTCAGCTGGCTTTCGCCCTTCGGGGTGACCTTGCCGACCAGGATGTCGCCGGCACGG
ACTTCCGCGCCGATGTACACCACGCCGCTCTCGTCCAGGCGGTTCAGCGCCTGCTCGGAG
ACGTTCGGGATGTCGGCGGAGATTTCCTCCGGCCCCAGCTTGGTGTCACGCGCGACGCAG
GTCAGCTCTTCGATGTGGATCGTGGTGTAACGATCCTCTTCCACCACGCGCTCGGAGAGC
AGGATGGAGTCTTCGAAGTTGTAGCCGTTCCACGGCATGAACGCGATCAGCATGTTCTGG
CCCAGGGCCAGTTCGCCGATGTCGGTGGACGGACCGTCGGCCAGCACGTCGCCGCGGGCG
ATGACGTCACCGACCTGGACCAGCGGGCGCTGGTTGATGCAGGTGTTCTGGTTCGAACGG
GTGTACTTGACCAGGTTGTAGATGTCCACGCCTGCGTCGGTGGCGCCAACGATCTCTTCC
TCGTTGACCTTGACCACGATGCGGGCCGCGTCGATCTGCACGATCTCGCCACCACGACGG
GCATTCACGGTCACACCGGAGTCACGCGCCACGGCGCGCTCGATGCCGGTACCGACCAGC
GGCTTCTGCGCACGCAGGGTCGGCACGGCCTGACGCTGCATGTTGGCGCCCATCAGTGCG
CGGTTGGCGTCATCGTGCTCCAGGAACGGAACCAGCGCGGCCGCGATCGACACGGTCTGC
ATCGGCGAGACGTCCATGAAGTGGACTTCCGCCGGCGGCTTCAGCAGCGATTCGCCCTGG
AAGCGGCACGGGACGAACTGCTCGGTCAGGGTGCCCTTGGCGTCGGTCAGCGCGTTGGCC
TGCGCAATGACGTACTCGTTTTCTTCGATCGCCGACAGGAACTCGACTTCGTCATAGACC
TTGCCGTCCACGACCTTGCGGTACGGGGTCTCGAGGAAACCGTACTGGTTGGTGCGGGCA
TACACGGCCAGCGAGTTGATCAGGCCGATGTTCGGGCCTTCCGGGGTTTCGATGGTGCAG
ACGCGGCCGTAATGGGTCGGGTGCACGTCGCGCACTTCGAAGCCGGCGCGCTCACGGGTC
AGACCGCCCGGGCCCAGGGCCGAGACGCGACGCTTGTGAGTCACTTCCGACAGCGGGTTG
TTCTGGTCCATGAACTGCGACAGCTGCGAGGAGCCGAAGAACTCCTTGATGGCAGCGGCG
ACCGGCTTGGCGTTGATCAGTTCCTGCGGGGTCAGGCCTTCCGACTCGGCCATCGACAGG
CGCTCCTTGACCGCGCGCTCGACGCGGACCAGGCCGACGCGGAACACGTTCTCGGCCATT
TCACCGACCGAACGCACGCGACGGTTGCCCAGGTGATCGATGTCATCGACCACGCCGCGA
CCGTTGCGGATCTCGGTCAGGACCTTGATCACGTCCAGGATGTCGGAGCTGTCGCCGTGG
GCAGCGACCAGGCGCTTGGACTCTTCGTCGTTGCGCTCACCGAAGTACTTGCTGTCGTAC
AGCACGGCTTCGCCGGTGGTTTCCTTGCGGCCCACGCGACGGTTGAACTTCATGCGGCCG
ACCGCGGACAGGTCGTAGCGCTCGAAGGTGAAGAACAGGTTGTGGAACAGGTTCTGCGCG
GCATCCTTGGTCGGCGGCTCGCCCGGACGCATCATGCGGTAGATCTCGACCAGGGCTTCC
AGCTGGGTCTTGGTCGGGTCGATGCGCAGGGTGTTGGACAGGTACGGACCACGATCCAGG
TCGTTCACCCACAGGGTGCCGACCGCGTCAACGCCGGCCTTGCGGAAGGCCTGCAGCTGC
TCGTCGGTGATCTCGTCGTTGGCCTGGGCCAGCAGCTCGCCGGTGGAGGCATCGACCACG
TCGTGCGACAGGATGCGGCCGACGATGTAGTCGTCCGGCACGGCCAGGGCGGCGATGCCC
GAGGCTTCCAGCTGCTTGATGTGGCGCGCGGTGATGCGCTTGCCGGCTTCCACGATGACC
TTGTCGCCGTCGGCGAGGTCGAAGCCCAGGGTTTCGCCACGCAGGCGCTCCGGCACCAGC
TCCAGCTGGACGCCTTCATCCGGATTGATGTGGAAGGTGTTGATCTCGAAGAACTCGGCC
AGCATCTCCTCGTTGCTGTAGCCGAGCGCGCGCAGCAGGATCGACACCGGCAGCTTGCGG
CGACGGTCGATACGGGTGAACAGCGCGTCCTTCGGGTCGAACTCGAAGTCCAGCCAGGAA
CCGCGGTAAGGAATGATGCGGGCGCTGTACAGCAGCTTGCCCGAGCTGTGGGTCTTGCCA
CGGTCGTGGTCGAAGAACACGCCCGGCGAGCGGTGCAGCTGCGAGACGATGACGCGCTCG
GTGCCGTTGACGATGAAGGTGCCGTTCTCGGTCATCAGCGGGATTTCGCCCAGATAGACC
TCCTGCTCCTTCACGTACTTGATGGCCTTGGTCGACGACTCACGGTCGTAGATCACCAGG
CGCACGGTCACGCGCAGCGGGGCGCCGTAGCTCATGCCGCGCTGGCGGCACTCACGCTCG
TCGAAGACCGGTTCGCCCAGCTTGTAGCCGACGTATTCCAGGGCAGCATTGCCGCTGTAG
CTGGCGATCGGGAAGACCGACTTCAGCGCAGCGTGCAGGCCGTGGTCCGTGCGCTTGGCC
GGATCGACGTTTTCCTGCAGGAATTCACGATAGGAATCCACCTGGATGGCGAGCAGGAAC
GGCACTTCGAGAATCGAGCGCTGCTTGCCGAAATCCTTGCGGATACGCTTTTTTTCGGTG
AACGAATAGGACGTCATGAGGTCTTCCACCTTGTTGTGCGGATCGTGCGCCCACGATCCG
AAGGGAACTTGAAATTGTCAGTTGGAAGTCGCTGGTATTGCCGGCACCAGCACGCCTTCT
CCCGCTACTTCCAACTGCCAACTCGTCTGCTACCACTCCCCCGCTGCCGCGCCGTGCGCT
GGCCTGCCGGGGTTTGACTGCAGCCCGTGTTGGGCTTTTTCCTGCTTTTGAAACAGTCGA
CTAACAGTCGACCCTACCGGTACCGCAACAACGACCAAAGGCCGGGGGCTTACGCCCCCA
GCCTTGGCTGCATCGCCGTGAATCGGTGACGATGCAAGGTAACTGCTTACTTGACTTCGA
CAGTCGCGCCAGCAGCTTCCAGGTCCTTCTTCATCTTCTCGGCGTCTTCCTTCGAAGCGC
CTTCCTTCAGGACGCCACCGGCTTCGGCCAGGTCCTTCGCTTCCTTCAGGCCCAGGCCGG
TGATGGCGCGGACGGCCTTGATGACCTCGACCTTCTTCTCGCCGGCGGTCTTCAGGGTGA
CGGTGAACTCGGTCTGCTCTTCAACAGCAGCGGCCGGGCCAGCGGCAGCAGCCACGGCAA
CCGGAGCAGCGGCGGAGACGCCGAACTTCTCTTCGATGGCCTTGACCAGCTCCATCACTT
CCATCAGGGACTTCTCGGCGATGGCGTCGACGATCTGTTCGTTGGTAAGGGACATGATTA
ATACCTTTGGATGATTTTCTGGGTTGAGGTTCCGTCAGGAACCACGGTAAGTCGAAACTC
AGGCGGTCTCGGCGGCCGGCTCGGCAGCGTCGGCGGCGACATCGCCCCCCCCCTGCTTCT
CGCCAACGGCCTTGATGGCGCGGGCAAACATCGTGACCGGCTCGGTCAGGACGCGGGCCA
GCATGGCCAGGGCCTGGTCGCGGGTCGGCAGCGAGGCCAGCACTTCGACGTGGCTTGCCG
GGAACACTTCGCCACCGATGGCGACGACCTTAGCCTTCAGCTTGTCGTTGCCCTTGGCGG
CTTCCTTGATCAGGCGACCGGCAGCGCCGGGCTCCTCGAGCGAGAACGCGTACAGCAGCG
GACCAACCATCTGGTCCTGTGCGACTGCGAACTCGGTGCCTTCAACGGCGCGCGAAGCCA
GGGTGTTCTTGACAACCTTCAAGAAAACACCGGTTTCACGAGCCTGCTTGCGCATCGCGG
TCATCTGGGCGACCGTGGTGCCAGCGTATTCGGCTGCGATCAAGGAGTGGGCCTTGGCGG
CGACGTCTGCCAGCTCGGCGACTACTTCTTGCTTCTGGGACAGATTGAGAGCCATTGCAC
TCCTCCTATTGAACTCCGCTTACGGCTCCTGCCGTGTGCGGTCCTGTGCGGCATCCGTCC
TGGACGCCGGGAACATCGGGATGATGTTCCGGGGGTGGGCCGTTCTAGACCTGGAGTGGG
CCAACCTGGGAAACCCAGACGTGCGTGAACCAGAAAAACTCCAGAAGGGCACCATCTACG
CAGGGTGATTCCGGGGAATCGATTAAGCGCTCATGACTGCTCCGGCGGCGACTCCTTGCC
AGATCGAGCTTCCGTGCCCGTCGCCGGTATTGCCACGACCGCGCCTGCGGTCTTTGACGG
CTACCGCAGGCGATGCACTGCCAGCGATGCCTTCAAATGTCACGGTCACGGCACCGAAGG
TACCGTGACCGCTTGAAACAATTACTTCAGGGTCAGCGACGACTGGTCGACGGTGACGCC
CGGGCCCATCGTCGAGCTGACCGAAACCTTCTGCAGGTAGGTGCCCTTCGAGGTGGCCGG
CTTGGCCTTGATCAGGTCCAGCAGCAGCGCGGTCAGGTTCGACTTCAGCGCGTCTTCGGC
GAAGTCGGCCTTGCCGATGGTGCAGTGGATGATGCCGGCCTTGTCGGTGCGGTAACGGAC
CTGACCCGACTTGGCGTTCTTCACGGCTTCACCCGGGTTCGGGGAAACGGTGCCGACCTT
CGGGTTCGGCATCAGGCCGCGCGGGCCCAGCACGGTGCCCAGCTTACCGACGACACGCAT
GGCGTCCGGGGTTGCGATGACGACGTCATAGTTCAGATCACCGGCCTGCATCTTCTCGGC
CAGATCGTCCATACCGACGGCTTCGGCGCCAGCGGCCAGGGCTTCATCAGCCTTGGCACC
GGCCGGAGCGAACACGGCGACGCGGACCGACTTGCCGGTACCGGCCGGCAGCACGGTGGA
GCCACGGACCTGCTGGTCGGACTTCTTCGCATCGACGCCCAGGCGCACGGCAACGTCGAT
CGACTCGACGAACTTGGCCTTGGTGGCGGTCTTCAGGATGTTGATCGCGTCCTCGAAGGC
GTACGCCTTGCCCGGAACGACGGCGGCCTTGATGGCCTTCTCACGCTTGGTCTGTGCCAT
CTTATTAACCCTCCACCACGAGGCCCATGGAACGGGCAGAGCCAGCGATGGTACGCACGG
CGGCGTCCAGGTCGGCGGCAGTCAGATCCGGTTCCTTCGCCTTGGCGATCTCTTCCAGCT
GCTTACGGGTGACCTTGCCGACCTTCTCGGTGTTCGGGCGCTTGGAGCCCGACGAGATGC
CAGCGGCCTTCTTCAGCAGGGTGGTGGCCGGGGTGCTCTTGGTGATGAAGGTGAACGTAC
GGTCCGAGTAGGCCGTGATGATCACCGGAACCGGCAGACCCGGCTCGAGCTTCTGCGTGG
CAGCGTTGAACGCCTTGCAGAATTCCATGATGTTCAGACCACGCTGACCCAGCGCAGGAC
CGACCGGCGGCGAGGGGTTGGCCTGACCGGCCTTCACCTGCAGCTTGATGTAACCGACAA
CTTTCTTTGCCATGTGAGTGCTCTCCGGGTGCTAGCGCCTTTCGACAACAGGCTCCCCAT
CGGACCGGGAATCACGCGTCCCGGCATCGCGTTTTGAAATCATGCTGAAGGCCACCTTGC
GGCGGCCTCATCCTGCTGGCTTTCCCAGCAGGGAGCCGCGCACTATAACAGGTTTTTTCT
TCACATGCCTGAAGCGGCAGGTAAACGAACGAAACCGGGCCAGGCCCGGTTTCTGGTCCG
ACGCCGAGCCATGCTCGACGCTACAGACAGGTCAGACGGCCTTTTCGACCTGGCCGAACT
CGAGCTCGACCGGGGTCGCACGACCGAAGATCAGCACCGAGACGCGCAGACGGCTCTTCT
CGTAGTTGACTTCTTCGACGACGCCATTGAAATCATTGAACGGACCGTCGGTGACGCGGA
CCATCTGGCCCGGCTCGAACAGCACCTTCGGACGCGGCTTCTCGACACCTTCCTGAACGC
GGTTCAGGATGGCCTCGGCCTCGGAATCGGCGATCGGCAATGGACGATCGGCAGTACCGC
CGATGAAGCCCATCACACGCGGGGTTTCCTTGACCAGGTGCCAGCTTTCGTTGTCGATGC
GCGGAATACCGGCTTCTTCGTGGGTCTCGATCTGGACCAGCACGTAACCCGGGAAGAACT
TGCGCTCGGAGCGGCGCTTCTGGCCAGCGCGCATCTCGACCACTTCTTCGGTCGGGACCA
GGACGTCGCCGAAGCGCTCTTCCATGCCGTCACGGACGATGCGATCGCGCAGGGCCTGCG
CCACCGACTTCTCGAAGCCCGAATAGGCGTGAACGACGTACCAACGCTTCATGCAATTCT
CCTTAGCGGCTCAGGAACCACTGAGTCAGTTTCTGGATCAGGAAGTCGAAGCCACCCAGC
AGCAGGCTGAGGATGAGCACCACGACGATCACGACCCAGGTCATGCGGATGGCTTCCTGG
CGCGTCGGCCAGACCACCTTGCGCAGTTCGAAGCGCGACTCGGAGAGGAATTCGCGGGTG
TCGCGCCCCTTGCCGGTCAGCATGAACACGCCGATACCGCCAACCAGACCGACCACGACC
GCCAACGCACGCACCTGACCCGCCCACGCACCCAACTGGGCGGCGCGACCGGAGTCGGCG
GAGAACCAGAACCAGACGAACAGACCGGCCAGCACCAGCAACGATGCGGCGACATACTTG
ACGATATCTCCACCATTGGCGGAGTTGTCCTTGGAGTGTTCGATCTTGCTATTCATCCGG
CTGTGTCTGCTTTAGCGGCGCAGGCCGCTGGGTAAGGTGGGCAGATGGCACGCCAGGAGG
GACTCGAACCCCCAACCTGCGGTTTTGGAGACCGCTGCTCTGCCAATTGAGCTACTGGCG
TACGTTGAAAACTTGCCTTCCCTTAGACGGCGAAGGCGGACCGAGGTTCCCGGCCCGCCA
TTCGCGTAACCGGCGGCGCTATGCAACCACCGGTACTGCAGGCTTACTCGATGATCTTCG
AGACCACGCCGGCGCCGACGGTACGGCCGCCTTCGCGGATGGCGAAGCGCAGGCCTTCGT
CCATTGCCACCGGGTTGATCAGGGTGACGACCAT
>contig00025 len=9897 cov=31.7 corr=0 origname=NODE_25_length_9897_cov_31.729614_pilon sw=shovill-spades/1.0.4 date=20230425
CGCAGCCCCTCGTGGGTGGCTGCAAAGCGCGATCCCGGGGATGGGCCAAGCGGGTGGGCT
GGGCAGGGGACGCCGTGAATCCGTCCCTGGGGGCTTAGCCGCGCCATCCATGGCGCGGAT
ACCCCTGCCCCGCCCACCCGCCCGGCCTCTGACAGTTTCCGTGTGCGTCCACCCACGGAA
AGAAAAAAAGAAGAGCAAAAGCTGCTTGGCTGGGCGCTCTTTGTAGAGCCGAGCCCACGC
TCGGCTGCTCTCCACGAGATCCCCAGCCGAGCATCAGCTCGGCTCAACCTTCCATCTCCC
TCCGACACCAGAAACCGTCTTTGCTTTCGCCGTCCGCTCCGCCTCATGAACCTGTCGAGG
CCAGGGTGGTCTGGGCTCGCGGGGGCGTAAGCGCCATGGATGGCGCGCCCGAGCCTCCAG
GGATGGATTCACGGCGTCCCCCGCGAGCCCACACCGCCCCGGCCCACCCACAGCATCACA
AGGCGCCAGCGCGTTGGCTCTGGCTGTTGCAGTTGCAGTTGCGCCTCTGCCTGCCGCAGG
CATCGGCCCTCCCACCAGCCGCACCCGATACAATGGCCGCCTGCCGTAGCCCGGCATCCC
GTCCCTGAGCCAAAGAGTTTCCCATGTCCATCGTCCGCATGACCGACCTCGACCTCTCCG
GCAAGCGCGTGCTGATCCGCCAGGATCTGAACGTGCCGATCGAGAATGGCCGCATCACTT
CCGAACAGCGCATCACCGCTTCGTTGCCGACGCTCAAGCGCGCGCTGGAGCAGGGCGCGG
CAGTGATGGTCACCTCGCACCTGGGGCGCCCGAAGGAAGGCGTGTGGAGCGAGGCCGACT
CGCTGGCGCCGGTCGCCCAGCGCCTGTCCGAGCTGCTCGGCCGCGAGGTTCCGCTGGTGC
GTGACTGGGTCGACGGCGTCGACGTGCAGCCGGGCCAGCTGGTGCTGCTGGAAAACTGCC
GCATGAACGTCGGCGAGGGCAAGGACGACGAGGCCCTGTCGAAGAAGTACGCCGCCCTGT
GCGACGTGTTCGTGATGGATGCCTTTGGTACCGCACACCGCGCGCAGGCCTCGACCCATG
GCGTCATCCGCTTCGCCCCGGTCGCGGCCGGTGGCCCGCTGTTGATGGCCGAGCTGGACG
CGCTGGCGCAGGCGCTGGACGCACCGGCCAAGCCGCTGCTGGCCATCGTTGCCGGCAGCA
AGGTCAGCACCAAGCTGGAACTGCTGGCCAACCTGGTCGGCAAGGTCGACCAGCTGATCG
TTGGTGGTGGCATCGCCAACACCTTCATCGCTGCCGCCGGCTACAAGGTCGGCAAGTCGC
TGTATGAGCCGGACCTGCTGGACACCGCGAAGAAGATCGTGGCCGATGCCAAGGCGCGTG
GCGCCGACATCCCGCTGCCGGTCGACGTGGTCACCGCCAAGCAGTTCATGCCGGACGCTG
TTGCCGAAGTGAAGGCGGTCGACGCCGTCGCCGAGGACGACCTGATCCTGGATATTGGCC
CGCAGACCGCTGCGCAGTACGCGCAGCTGATCGGAAAGGCCGGCACCGTGGTCTGGAACG
GCCCGGTCGGCGTGTTCGAGTTCGAAGCCTTCAGCAAGGGCACCGAAGCGCTGGCCCGCG
CCATCGCCAGCTCGCCGGCATTCTCCATCGCGGGCGGTGGCGACACCCTGGCGGCGGTCG
ACAAGTTCGATATCGCCGGGCAGGTCAGCTATATCTCCACTGGCGGTGGTGCGTTCCTGG
AGTTCCTGGAAGGCAAGACCCTGCCGGCCGTCGCCGCGCTCGACGCGCGCGGCGCATGAG
TGCCGACCGTAGCAAGGATGTCCTGTTCTTCGACCTCGACGGCACGCTGATCGATTCGCA
GGTGGGCATCACCGCCTGCATCGCCTATGCGCTGCAGAAGATGGACCATCCGGTGCCGCC
GCAGGAGACGCTGCTGGGCTGGATCGGTCCGTCGCTGCGCACCACCTTCGCGCCGCTGTT
CGTCGAACCGGCACGGGTGGAACAGGCGGTGGGCTACTACCGTGAGCGCTTCGACGCCGA
AGGCTGGCGCGAACACACGGTGTACCCGCAGGTGGAAGACACGCTGCGCACGCTGCATGG
CCGTGGCCACCGCCTGGCGGTGGTCACCGCCAAGAACGAGCCGCATGCGCGCCGCATCCT
TGCACACCTGCCGTTTGGCGGGCTGTTCGAGGAGATCATCGGTTCGACCCTGGATGGCTC
GCGCAGCCACAAGCCGGAGCTGGTCGGGGAAGCTCTGCGCCGGCTGCAGGTGCAGCCCGC
ACAGTGCTGGATGATCGGCGACCGCCGCATGGACATCGAAGGCGCGCGTCACCACGGCCT
GCGCAGCGTGGGTGTGCTGTGGGGCTTTGGCGGTGAGGCGGAACTCACCGCGGCCGGCGC
TGGCCAGCTGGCACGCGAACCGGCGCAGCTGGAAACGCTGCTGGCCTAGCTTCCTGTAGC
GCCGAGCCGATGCCCGGCTGCTCCGGCGAGTGGCCAGCCGGGCATGGGCTCGGCTCTACG
GAATGCCCTGCGCCAGCGTATGTCCGGACAATGTCCGTTGCATGACCTGCGGAGTCAGGC
AGCACAAGGCTGTAACCGTATACATGCGGCGTGAAGGATGTGCTAATTTCCGTTCTTTAA
CGGGAGAGGCCCATCCACCATGTTCGAGCGTCAGCGTCGCACCAAGATCCTTGCCACCCT
CGGTCCGGCCACTGATCCGCCGGGCGTGCTGGAGGATCTTTTCCGCGCCGGCGTCAATGT
GGTGCGCCTGAACTTCAGCCATGGCGATCCGTCCGGCCAGGCCAAGCGTGCTGCCGAAGT
GCGCGCCGCGTCGGCCCGCGTGGGCGTGGAAGTGGGCATCCTGGCCGACCTGCCGGGCCC
GAAGATCCGCATCGAGCGCTTCGCCGAAGGTAAGGTGCAGCTGAAGGCGGGTGACCGCTT
CGACCTGATCGCCAGCGAGAACGCCGGCCCGGGCAACGCCAGCCAGGTGGGCGTGAGCTA
CCTCGGCCTGCCGCAGGACGTGGGCCCGGGTGATGTGCTGCTGCTCGACGACGGCCTGAT
GCAGCTGCAGGTGGTGGAAGTGCAGGGCGAGCGCATCGTCAACACCGTGCTCAACGATGG
TGTGTTGTCCGACCGCAAGGGCCTGAACAAGCAGGGCGGCGGCCTGTCGCTGGGTGCCCT
GACCGAGCGCGACAAGGAACTGATCGGCATCGTTGCCAAGATCGGCGTGGACTTCATCGC
CGTGTCGTTCTGCCGCAACGCGCAGGACATGAACGACGCGCGCGACATCGCCCGCTCGCA
CGGCTGTGATGCCGCCCTGGTGTCGAAGATCGAGCGCACCGAGGCGATCGAGAACCTGGA
AGAAATCGTCGAGGCCAGCGACGTGGTGATGGTTGCCCGTGGCGACCTTGGCGTGGAAAT
CGGCGATGCCGAGCTGCCGGGCCTGCAGAAGAAGATCATCAAGGCCTCGCTGGCGCAGAA
CAAGGTGGTGATCACCGCCACGCAGATGCTGCAGTCGATGGTGGAAAGCCCGATCCCGAC
CCGCGCCGAAGTGCTGGACGTGGCCAACTCGGTCATCGACGGTACCGACGCGGTGATGCT
GTCGGCGGAAACCGCCGCCGGTGCCTACCCGGTCAAGGCGGTGGAAGCGATGGCACGCAT
CTGCCTGGGTGCCGAGCGCCAGTTCCAGACCGAGACCGATTTCAACGCCTCGCCGCGCAA
CCTGGAACGTGCCGACCAGGCAATTGCCATGGCCACCATGTTCCTGTCGCAGCATGTGGG
CGTGCGCGCGATCGTGGCCATGACCGAATCCGGCGGCACCGCGCGTTACCTGTCGCGTTT
CCGCGCCAAGGCGCCGGTGTTCGCGGTCACCCGCCACGACGGCGCGCGTCGCCAGATGGC
GCTGATGCGCGATGTGTTCCCGATCAACTTCGACAGCCGCGGCCTGACCCCGCGCGAAGC
GGCGCGCGGCAGCATCCGCCTGCTGGTCGAATCGGAACTGCTGCAGGCCGGTGACCGCGT
TGTGTTCACCAGCGGCGAGCACATGGAAACCCATGGTGCCACCAACACCCTGCGCCTGCT
GGAAGTGGGCGAGGATGGCCGCGCCATCGGCCTGGGCGATCTGTAAGCCCTGACGGTCGG
GTCGGCGCTGCCGATCTGGGGTCAGAGCCCTGAAGGGGCTCTGACCCCATGCCGCAGGAC
ATCCTTTGTCCTGCGTAGACGTGGAAGCGTTTCCATCCTGTCCTCCACGGCGAGGCAACG
GGCAGCAGGGCTATACTTACGTTTTTCCCGCACCCGCCACAGGAAATACATGAGCATCGA
ACAGCTGGCTGAAACCGCCCAGGCCATGGTCGCCCCGGGCAAGGGCATCATCGCGATCGA
CGAATCCACCGCTACCATCGCCAAGCGTTTCGCCGGCGTCGGTATCGAGAACACCGAGGA
GAACCGTCGCGCCTACCGCGAGCTGCTGCTGACCACGCCGAAGCTCAACGAGCACATTTC
CGGCGCCATCCTGTACGACGAGACCATCCGCCAGTCGACCAAGGACGGCGTGCCGTTCGC
CAAGTACATGGCCGACCACGGCATGATTCCGGGCATCAAGGTGGACAAGGGTGCGCACCC
GCTGGCCGGCTGCCCGGGCGAGCTGGTGACCGAAGGCCTCGACGGCCTGCGCGAGCGCCT
GCAGGAGTATTACAAGCTGGGCGCGCGCTTCGCCAAGTGGCGTGCGGTCATCAACATCGG
CGAGAGCATCCCGTCGGGCACCTGCATCGAGTCCAACGCCCATGCGCTGGCCCGCTATGC
AGCGCTGTGCCAGGAATGCGGCCTGGTGCCGATGGTCGAGCCGGAAGTGATCATGGACGG
CGAACACGACATCGAAACCTGCTACGAAGTCACCGAAGCCACCCTGCGCTCGCTGTTCGA
CGCGCTGTACCAGCAGAACGTGCTGCTGGAAGGCACCATCCTGAAGGCCTCGATGGTCAT
CTCCGGCAAGGACTGTGAAGAGCAGGCCGATGTCGAGGAAGTGGCCGAGTCGACCGTGAT
GTGCCTGAAGAGCACCGTGCCGGCGATCCTGCCGGGCGTGGTGTTCCTGTCCGGTGGCCA
GAGCGACGAGCAGTCCACCGAGCACCTGAACGCGATGAACCAGCTGGGCAACCTGCCGTG
GCCGCTGAGCTTCTCCTACGGCCGCGCCATGCAGCAGGCCGCGCTGAAGCTGTGGGCCAA
GGACATGAAGGGCAACTACGCTGCTGCCCAGAAGACGGTGTACGAGCGCGCCAAGGACAA
CGGCCTGGCCGCGCTGGGCAAGTGGAACGGTTGATCCGTCCCATCGCCGGATGAACAAGG
CAGCGCCGGCATCACGCCGGCGTTTGCTTTTGCGGGTATCTTTTCCGCCCCCGCGTGCCT
GGCCGGTATGCGGGAACCACATGGAAGGCCAAGGAGAAACAACATGCGTTTGGCAGCAAT
CACACTGGCCGTTGCCACGGTCCTGGTCGCCAGCGGTTGCAACCGCATCGGCGGCGGCGC
GGACGCGGGCAAGGCCGCGTCACTCGATTTCGACAAGCCGGTATCCGGCGAGATCACCTC
GCGCAGCGGCATCAACTACAACGACGGCAGCCACCACCAGCTCTACCAGATCAAGCTGGA
AGACAAGCAGCTGGTCGGGCTGAAGCTGACCGGTTCGCTGAGCGGCTCGATCGCCGTGTT
CAACAACGGCAGCCTGGTGGCCAGCAGCAACACCGGCTACGAGCGCGAAGGCGACGTCTC
GGTGGCCTTCCGTGCCAACGGTGGCGGCACCTACCAGGTGGCGGTCAACGCCAACGGCTC
GACCGACTACGGTCCTTACCGCCTGCGCGCCGAGAAGTTGGTGCCGTACGACGGCAAGCC
GCTGGCGGGCAGCGGCGAGATCGTCGACATGCTGGCCGGTGGTTCCCAGGACTACACCCT
GCAGGTGGACAAGGCCGGCCTGTACGAGATCCGCCTGGTGTCGGATGTCTTCGATCCGGT
GCTGAAGCTGTCGGGCCAGGGCGTGGATGCAGAGAATGACGATGGCGGCGACAGCACCAA
CTCGCGCCTGACCCTGTCACTGAAGCCGGGCAAGTACACCCTGACCGCGCGCGGCCTCGG
CGACGGCGTCAGCGGCATGTTCACCCTGTCGGCCAACCGCATCGAGCTGCCCGGCAATCT
GGTCGAGCGCGATGGCACGGCACTGCCGAAGTCGGGCAGCGTGTACACGATGCTCGACAA
CGATGGCCGTCGCCGCTTCCTGCTGTCGCTGGACCGCCCGGCCGATGTGCGCCTGGATGC
GATATCCAGCCAGGTTGATACCGTGCTGCGCGTGGTCGGCGGCGATGTCGAGCTGACCGA
CGACGATGGTGGCAACGGCACCAATTCGCGCTTGGAAGAGACCCTGCCGGCCGGTCATTA
CACGGTCGACGTGTCCAGCCTGAACAATGGCGCGGGCATGGTGGAAGTGCGCGTGCAGGT
GGATGGCGCCAGCGCCGATGGGGCTGCGGCCTCGGCGGCACGTGCCGCAGCCGACGCAGC
CGCCGTGGCCGATGACGCCGCCGCGGTGGAAGCTGCCAGCCGTTGAGCGTGCCCCACGCC
ATGCGTGGCTGAGCACGACGGTGCAACGGAAAAGGCCGGGCACTGCCCGGCCTTTTTCTT
TACGTCGCGCACCGGGATTCAGTGCGCGGCGGCAAAACCCGCATCACCCAGGGGCGGCAG
CATCGCCCCGCGCGGTTCGCTGTCCGCGCTTTGCCCGGCGGCGCTCAACGCCTGCTGGTA
GGCCTTGGCCGTAGCGGTATTGAACGCCACCAGCACGATGCGCATCGGTTGCGCATGGCT
GCGCTGCCACGCCAGTGTTTCGGTCACTGCGATCTGCGCCGCCTGGTACAGCGGATAGCC
ATAGACACCGCAGCTGATCGCCGGGAACGCGATCGACTGCACGCCCAGCGACTCGGCCAG
CTGCAGCGACTTCCAGTAGCAGTTGGCAAGCAGCGCCGGTTCGTCGCGCTGGCCGTCATG
CCAGACCGGGCCCACCGTGTGCAGTACATGGCGCGCCGGCAGCGCATGGGCGCTGGTGGC
GCGCACTTCGCCCGTCGGGCAACGCACGCCCGGGCGCAGCTCCGGCAACTGCGCGCACTC
GGCCAGCAATGCGGGGCCGGCCGCGCGATGGATCGCGCCGTCGACACCGCCGCCACCGAG
CAGTGTTTCGTTGGCCGCGTTGACGATCGCATCCACCGCCAGGGTCGTGATGTCACCCTG
CCAAACCTCGATCTTCATGCGTCCGTCTCCTGCCTGTGAGGTGATCCGCGCAGCATCTGC
GCCGGCTGTTCCCACGGTAGGGGACAGGGCATCGATACTGCGTCATGACCGTCTCACGCG
CTGCGATCCGACGGCCTTCACGCACGATGGCGGGCGACGCCTTCACGCAGGCTGAAGCAG
AGCGGGGTCAGATCCTTTCCCGCATGGGAAAGGCTCTGACCCCTGTCGCTGATCCACGCG
GGTGGGGTCAGAGCCCTTTCCCTGCGGCAAAGGGATCCGACCCCGGGCGGTTTACGGCAG
GCCGGCCAGCCAGTCGTCGTCGGAGCCTTCGTTGACATCGGCGAACAGCGGCGTGGAGAA
ATAGCGTTCACCGGTGTCCGGCAGCATCGCCAGGATCACCGCGCCGGGTTCGGCGCGGGC
AGCCACGTCCAGCGCGCTGGCCACGGTGGCACCGGCAGAGATGCCGACGAAGATGCCTTC
CTCGGCGGCCAGGCGGCGCGCGGTGGCGATCGCGCGGTCATCTTCGACCGAGACCAGTTC
GTCCACCACATCGCGGTTGAGCACGTCCGGCACGAAGTCCGGGGTCCAACCCTGGATCTT
GTGCGGCTTCCAGTCATCGCCCTTGAGCAGGGCGGCGCCGGCCGGCTCGGTGGCGATGAT
GCGGGTCTGCGGGCGCGCGACCTTCAGCACTTCGCCCACACCAGTGAGCGTGCCGCCGGT
GCCCCAGCCGCTGACGAAATAGTCCAGCCGCTTGCCGGCGAAGTCGCGCAGGATTTCCGC
GGCGGTGGTGTTGCGGTGATAGGCCGGGTTGGCCGGGTTGGCGAACTGGCTGGCCAGGAA
CCAGCCGTGCTGTTCGGCCAGTTCGGCTGCCTTGCGCACCATGCCGCTGCCGCGTTCGGC
AGCCGGGGTCAGGATCACCTTGGCACCATAGGCACGCATCAGCTTGCGGCGCTCGACCGA
GAAGGTCTCGACCATGGTCGCCACGAACTTGTAGCCGCGCGCTGCGGCGACCATCGCCAG
TGCCACGCCGGTATTGCCCGAGGTGGCCTCCACGATGGTGTCGCCCGGCTTGAGCAGGCC
ACGCGCTTCAGCGTCGAGGATGATCGCCAAAGCCAGGCGGTCCTTGACCGAGCCGCCCGG
ATTGAACGACTCGACCTTGGCGTAAACGCTGACCTGCGGCGGTGCCAGACGCTGCAGCTT
GACGATGGGGGTGTTGCCGACGGTGTCGAGGATGGAGTCGTACAGGGCCATGGAAGCGCT
CCGGAAACGGGGCCGCGCCGGGCTTCGGCGGGCGAAGGGGGAGGGCTGGCTGTTCAGGCC
AGCGGCTGCCGGCTGACCGTAGCGCCGGCATATGACGCCCGGAAATGACCAGATACCTTT
CTTAAACAACCTTTGGTTATAAGCTGGTGACGGCAATTGACCCTAGAGTGGACCTCCGCC
CCACGCCGCCTGCCTGCCCATGACGCTGACCCAGCTGCGCTACCTGGTTGCCATCGCCGA
CGCCGAGCTGAACATCACGCTGGCCGCCTCGCGCGTGCATGCCACCCAGCCCGGCTTGTC
CAAGCAGCTCAAGCAGCTGGAGGACGAGCTGGGTTTCCTGTTGTTCGTGCGCAAGGGCCG
CAGCCTGGAGTCGGTCACCCCGGCCGGGACCGAGGTGATCGCCCGCGCCCGCGCCGTGCT
GGCCGAGGCCAACAACATCCGCACCTACGCGGCCAACCAGCGGCGCGAGAGCCAGGGCCA
GCTGATCCTGACCACCACCCACACCCAGGCGCGCTTCGTGCTGCCGCCGGCGGTGGCGGC
GATCAAGCAGGCTTACCCGCAGGTCAGCGTGCACCTGCAGCAGGCCGGTGAAGCCGACGC
GCTGGATCGCTTGAACCAGGGTGACGCGGATATCGCCATCATCAGCACCGCTGGGGGAGA
GCCCACCGATGGCATCGCGGTGCCACTGTTCCGCTGGCGACGCCTGGTGGTGGTGCCCAA
GGGCCACCCGCTGGACCGCGCCGGGCGTGCACCGGACCTGGCCGCGCTGGCCCGGCAACC
ATTGATCAGCTACGAATCCTCGACCCGCCCGAATTCGTCGCTGCAGCGTGCGTTTGCCGC
CAACGGGCTGGTGCCGGATCTGGCGCTGACCGCGCTGGATGCCGATCTGATCAAGACCTA
TGTGCGTACCGGCCTGGGCGTGGGCCTGCTGGCCGAAATGGCGGTCAGTTCCAACGACGA
AGACCTGAGGTCGTGGCCGGCGCCGGACCCGATCAGCGAGTGCATCGCCTGGGCGGTGCT
GCCGCGCGACCGCGTGCTGCGTGATTACGCGCTGGAGCTGGTGCATGTGCTGGCACCGCA
GATCGATCCGCGCGACCTGCGGCGGGTGCTGGATGGCAACCAGGCGGCCGCGTGGCCGGT
GCCACCGACCTGGGAATCACTGACCCAGACCATCACGGTGTGAGGGGTTGGTCGAGCAGG
GCTTGCAGCCCTGCACCTGCCGCGGCATTCAAGCAACAGCAACAGCAACAGCAGAAGCGG
CATTCCGTGGGTTGGCGGGGCGGTGTCGGAGTGCGGGGACGCTGCAAGTACGTCCCTGTA
AGCTTGGCAGCCGCATCCATGCGGCTGACACCCCGCACTCCGACACCGCCCCACCTC
>contig00026 len=8700 cov=32.8 corr=0 origname=NODE_26_length_8700_cov_32.799627_pilon sw=shovill-spades/1.0.4 date=20230425
GTCGGATCCGTTTTCCTACGGAAAACGGATCCGACCCCATCGGCATGTCCAACAGATCGC
GGAAAACTGTCGAAGGCGGGGTGGGTCCGGTGGCGGGAGTGTCCGCGGCATGGATGCCGC
GGCCAAGCCCCCAAGGATGGGTTTACGGCGTCTCCCGCAACCGGGCCCACCCCGCCATCC
CACGGAATGCACGCTGTTGCTGTTGCTTCGGCCGTTGCCCCGGCAGGTGCAGGGCTGCAA
GCCCTGCCGAACACCCCTCAACTCTCGCAGTTGGCGAACACGTCGCGGTCGCGTTCGTAC
AGCGAGGTCTTCACCTGCATCAGGCCCAGCACCGACGGGAACAGGTTGTCATGGTCGGTA
TACGCCGCCGAACGCTTGCGCACGCACTGCAGGTCCAGCCCACGGCTGCTGGCGAAGCCT
GGCGAGAACCACATCGTCATCGGTACCCGGGTCTGCTCGGCCGGGGCGATGGCGTAGGGC
ACGCCGTGCAGGAACAGGCCCTTCTCGCCCAGCGACTCGCCGTGGTCGGACAGGTAGATC
ATCGCCGTGTCGTAATCCTGCATGCCCTGCAGCGTGCCGATGGTCTTTGTCAGGAAGTGA
TCGGTGTACAGCACGGCATTGTCGTAGCTGTTGGTGATCTCTTCGCGCGAGCAACGGCCA
ATGTCACGGGTATCGCAGGTCGGGGTGAAACGGCGGAATGCGGGCGGATAGCGCTCGAAG
TAGGCCGGACCGTGGTTGCCCAGCTGGTGCAGCACCACCACCCGGTCGCCGGGCCTGGCG
CGTACCTGGGTGGCCAGGTCCTGCAGCAGGATCTCGTCCATGCAGCGGCCATCGGCGCAC
AGGCCCGGCGTGGTGGCATCGGACAGCGACTGGAAGTCCAGGCCTTCGCACACGCCCTTG
CAGCCGGACTGGTTGTCACGCCACAACGGTGCGATGCCGGCACGGTTCAATACGTGCAGC
AGCGACTGGTGCGCGCGGATCTTCTTCTCGTCGTAGTCATGGCGGCCCCACGGCGAGAAC
AGGCACGGCAACGAAACCTCGGTGCTGGTGCCGCACGAATGCATGTCCGGGAAATTGATC
ACGCTGGCCTGCGCCAGTTCCGGGGTGGTGTTGCGGCCACCGTTGAGCCCCCAGTTCTGC
GCACGCACGGTCTCGCCCATGACGATCACCAGCAGGCGCGGCTTGCTGGCCGGCGCGCGC
GGGGTGGCCTTGGCATCGGTGCCGATCGGCAGCTTCGGCGCGCGCTGCACCGGATTGTCG
CCACGCAATGCACGCGGCATGCCCAACAGGACATTGGCCGGTGTCGCGAGATAGCGCACT
TCACGCTGGTTGCGCATCAGTGCCGAGACATCCTGGAACGAGATCAACGCGCCGCCGACA
GCCGTCACTGCCGCCACCACCAGGAAGCCGACGCGCCAGAGCAGGCTGCGGCCCCAGCTG
CGGCGGCGCAGCTGCACGCGCCACAGCACCACCATCGGCAGCACTGCCAGCAGCAGTACC
GGCCACAGCAGCGATACCGTCATCAGCTCGCGGCTTTCCTTGGGGTCGGTCGCCAGCACG
TTGCGCAGCATGTCCGCATCCAGGTAGATGTGGTAGCGGCTCATGTAGTGTGCGGCGAAT
GCGGTCACCAGCAGCAGCAGGCTGATCACCACTTTGGCGTTCCAGCGCCAGACCAGGATG
CCCAGCAGCACGCCGTGCGCACCCAGCAGCAACAGCAGCAGCGACAGCGCGTAGCGCAGG
CTGCCCGGATGGCTGGCCATCGCGCTGTGCCAGAACAGGCCGTTGCCGGCCACCGCGAAG
AACAGGCTGGTGAACGCGATCAGTGCTTCGGTGGACAGCTGTGGCCGCCAGTGGCGAAGA
CCCGCCAGCGCGGAAGGGCGGGCGGGGCGTTGGACCGATGCACTCATGCGTTTGCCTCCT
GGCGGTTGGGACGGTCCAGCTGACGGCGGATCAGGATGCCTTTGACGATCAGGTACAGGC
CGAGTGACAGCAGCCAACATATCAACGCGGTGGCAACATCATGCGAAAGGAAATGCGCGC
CCCGGAGCTGCTGGCTGATGCCGAACACCAGGCCGGTGCCGAGGCCGATCCACAAGCCTG
CCCAGCGCCACGACGGGCGCCACAGCAGGGCGAAATAGTACAGGCACAGCCACGCATAGC
CTGCGCTGGCGTGGCCGGCAGGGAAGCAGGCCTGTGCGGCCATGCCGGCCGGGCGCTGCG
TGAAAAGCCCGATATAGGGCTGATGGCCACCGTAGCGCAGCAGGTCCCAGGGACATTCCA
TCGGCACCAGGGTCTTCAGCAGGGAGATCACGCCCGTACCCAGCGCCATGGCAATTACGA
CATAAAGCAGCGCCCATCGCAGGGTGCGATCGCCCCCCTTGCGCCAGTGGTGCACGCACA
ACAGGATCGCGACCAGCGCCGCCGACGTGCTCAGCCACTTGCCGGCCTTGTGCACCACCG
TGCGGGTGACCCAGGCGTCCTGCAACGCCCAGTGGCCACCTTCGAGGCGGAACAGGTGAT
CGGCCACCCATTGATCACCGCCGAAACCCATCAGCAGCGTAAACACGGGCAGACCGATTG
CGACAGGCAGCCAGAAGTGAGTTACGGCGAATCTTGACGCCAGTGGTGATGTCGCAAGCG
GCGCTGCCGCATCAATGGGACGAACGGGCATGCTGGGAAGGGGCGGTTCGGGAATCCGCG
CTCATGCTCGTCACCTCGATGTCGGAGAAGGGTCGGACGCCCGTTCGCGCCGGGTTAATG
AGTCCCCGGCGCGCGTCACCGTTCAGTCTTCTTCGGCGGTCGATCCGGTGCGCTCGGCGT
GGCACTTCGGGTCCCAGGCCGTACCGGGAAGCAGTTGCCAACGATTCCTGTTGGCAATGC
CGATGTCGATCACCTTCGCCGGGTCCACGCAGGGGCTCATCGCATCGTCCAGCACCAGCA
CCCAGCGCTTGCCCGGCGCCTCGGCCAGCCACGGGCCGGCGTCATGCCATTGTTCGGCCC
AGGGGCGCTTGAAGCCGAACTCGCGCACCGGCCGATCTGCCTGCAGCAGGTTCTGTTCGC
GCCAGGCGACCAGTGCCAGCTCCGCGTCCGGGCCGATCCGCGCGCCCACCCGGCGCATCA
CCGCCGACGCTGATGCGTACGGATCCAGCGCCGGGATCAGCACCAGGCCGTAGAGCATCC
ACAGCATGCCGTGGGTCAGCAACACCAGCGTTGCGGCACGTCGCACCCGCAGCCACACGA
TCAACGTGGCCAGGGCAATGGCAAAGGTCAGCAGGCCATCTCCCAGCACCGGCAGCAGCG
AATCGGGCATCGCCCGCCGTTCCAGCTGCGCCAGGGCCCACGGATGTTCGGTCATCAGCA
TCACGCCGAGCACACCGGTGGCCAGCATCAGCACCACGGTGTAGCCGAACAGGTAGCGCC
GCACGCAAAGCCGTCGCAGCAGGCCAGGCAACAGCGGGGCCACCGCCAGCGCCATCGCCG
GCAGCATTGGCAGCACATAGACCTCGCGCTTGCCGGGGCTGGCACTGAAGAACACCAGCA
CCAGCAGCGCCCAGCCCAACAGCAGCCATTGCCGGCAGTCACCACGGCGGATGCGGCGCC
ACCAGGGTTTGAACAGCATCGGCAGCAACAGGCTGCCCGGCAGCCACAAGGTCAGGATCA
CCTGCAGGTAGTACCAGACCGGCTGGCGGTGGTGCCAGGCGTTGGCGTAGCGGGTGCCGG
TCTGCTTGAACAGCAGTTCGTGGGCGTAGGACTGCAGGGACGCGCTGGGCTCATGCAGCA
ATGCCCAGCCCAGCGGGGCAAGCCACACCGCCACGCCCAGCAGGAAGGCCGGGATCAGCC
ACAGCAGCGTTGCCGGGTGCGGACCGTCCACGCTGCGCCCGCGGCGGCGCTGGTACAGCC
ACCAGCCGAACCACGGCAGCACCATCAGCAGCGGCAGGAACCCCACGCCCTTGGTCACCG
TGCCGAGGCCAGCGGCGAAACCGGCCAGCCACAGCGCGGGCAGGTTGCGGCGCTCGCACA
GGTGGCGCATCAATCCCCACAGGGCCACCGTGGTCATGCCGACCAGCACCATGTCGATCT
GCGCGCGCTTGGCCATCAGGCCGAACTGCAGGGTGCAGAACAGCGCCGCGAGGGCGTACA
GGGAATGCCGCGGCGACCACAGCCGCCGTGCCAGGTCCGACACCAGCCACAGGCTGAGCA
GGGCGCCCAGCAGCGACGGCAGCAGGAACGACCATTGCCAGCTGCCGACCACCTCGTAAG
CGGCCGCCTGCAGCCACATGAAGACCGGCGGCTTCTCCGCGTACAGCTCCACGCCCCGGT
GCGGCAGCAGCCATTCCCCACTTTCGACCATGGTACGGGCCGCCAGCACGAAGCGCGGCT
CGTCCGGCGGCTGCGGCTGGCGCAGGCCGATACCGGCGGCCAACGCGGCGATGATCAGCA
GCCATAACAGGGGCAGGCGCCAACGGCGGGGCAGGGCTACGGGCACGGCAGGCTCCGGGA
GCAAAACCGCCACTCTGACGTGGCTGGGGTAGGAAAGGCGTCGGAGCGGGCGCAGGGCGA
CCGCATTCCGACATGGTCGGCGCTACCATGGTACGAACTTCCGTGGATCTTTCGTGCATG
CGTCTGTTGGTGATCGAGGACAACCGCCAGCTGGTGGCCAACCTGTTCGACTATTTCGAG
TCGCGCGGGCACGTGCTCGACGTGGCCCCGGATGGCATCACCGGCCTGCACCTGGCAGGC
AGCCACCCCTACGATGCGGTGATCCTGGACTGGATGCTGCCGCGCATGGAGGGGCCGGAG
GTGCTGCGTCGCCTGCGCGCCGAGCACGCGTCGGAGGTGCCGGTGATCATGCTGACCGCG
CGCGACGAGCTGCCGGACAAGATCGCCGGCTTCCGCGCCGGTGCCGACGACTACCTGACC
AAGCCGTTCGCCCTGCCCGAGCTGGAAGTGCGGCTGGAGGCGCTGCTGCTGCGCGCGCAG
GGCCGCAATCCGCGCAAGCGCCTGCAGGTGGGCGACCTGGTGCTGGACCTGGCGACCCTG
GAAGCCCAGCGTGGTGGCCAGGTGCTGCACCTGTACCCGGCCTGCCGCAAGCTGCTGGAA
GTGCTGATGCGCGCCAGCCCCGGTGCGGTCACCCGCCAGCAGCTGGAGTTCGCCCTGTGG
GGCGACGAGCCACCGGATGGCGATCTGCTGCGCTCGCATGTCTACGAGCTGCGCCGCAGC
GTCGACGGCCCGTTTGCCGACAAGCTCATCCATACGCTGCCGCGGGTGGGCTATCGGTTG
GCGCTGATGGACGCTGCCGACGCAGGCAGGAATGCTGATGAGGGCGCGTAAGCCGGGGCC
GCTGTACCGGCGGGTGGTGTGGTGGTTGCTCGGGTACCTGGCACTGCTGTCGATTGCAGT
GTTCAGTGTCGGCAACTACGTGCACGAACACGCCGAGCACGCCGCGTGGCGCGCGCTGCT
CAATTCCGAACTGGACAGCATCGTCGAGCATGTCGAGCACGAACCTCACTATCGCTGGCA
GGACTCGGACACGCTGAGCCTGTACCGCTTTGACGCGGTCAATCTGCCAGAGAGCCTGCG
CTCCCTGCATCCGGGGTTGCATGACGGAGTGATGGTCAAGGGCCGCGAGACGGCGGTGAT
GGTCCGTGAAACACAGTCGATGGGACGGGTGGCGCTGGCGCTGGACATCTCCGATTTCCA
TGACCTGGAACAGTTCGCCACGCGCTGGGTGATGCTGGCCGGGGTGATCATGATCTTCGT
CACCGTGCTGATGGCGTCGTTCGGCATGGAGCGGATGGTGCGTCCGTTGAGCCTGCTGGC
ACAGCACATTGCCGGGCTGCGGCCGGGCGTGCAGGGCCAGCGTATCGAAGTCGATCCGCG
CGGCAGCGCTGAGCTGCATACCATCGCCGGTGCGTTGAACGACTACCTGGACCGCAACGA
GCAGTTCGTCGAGCGCGAGCGGGTCTTCATCAGCACCGCCAGCCACGAACTGCGCACGCC
GATCGCGGTGATGACCGGTGCTGCCGAGCTCGCGCTGGAGCAACCGGGCCTGCCCGAGCG
CGCCCGCCAGCAGATGCAGCGGGTGTTGCGCACAGCGCAGAGCGTGGAGCAGCTGATCGA
GCTGCTGCTGGTGCTGGCGCGTGATCCGGCACGCCTGGCCGCGCGTGCCGAGCGCATCGC
CCTGGACCAGCTGCTGCCGGAGATCGTCGACGACCATCGCCACCTGCTGGGCGACAAGGA
CCTGAGCATCGGCATCCAGGCGGCGCCGGTGGATATCGTTGCGCCGATGGCAGTGGTGCA
GGCGGCGATCGGCAACCTGCTGCGCAATGCCATCGAGAACAGCGGCCGCGGCCATATCGA
GCTGCAGTTGAGTGCGTCGGCGGTGCTGACGCTGCAGGACCCAGGGCATGGCATGAGCCC
GGAGGAGATTGCCGCCATCCACGCGCGCATGGCCCGTGGCGGACGCGCCGATCGTGGCGG
CGGCATCGGCCTGGACCTGATCGCGCGGTTGTGCGAGCACCTGGGCTGGACCCTGCAGCT
GCAGCCCTGCGAGCCGCGCGGAACGCGTGTCACGCTCGATTTCAGTGCCTCGCGCCCGGC
CTGATCCGGCCGTCCTGGTAGATGCCAACCTTGGTTGGCATGCGGCCCGTCGACCAAGGT
CGACGCCTACCCACGCAATGGCTGTTCGCATTACCGCCCGTTCGGCCGCGCCACGTGCTG
GTCGATCAGGATCACGTTGCCGTCGGGATCGGCCAGCTGCAGGTAGCCGGTCCCCTGGCC
ATCGGGGTCAGTGCGGACTGCCAGTTCGATACCCTTGGCATCCAGTTCCGCCTGCAGTTC
ACGCACATCCTGGAAGTGGGGCAGTTCCTGCCTGTGCTGGTCCCAGCCGGGGTTGAAGGT
CAGCAGGTTGCCCTCGAACATGCCCTGGAACAGCCCGATGACCGTGCCGTTGCTGCGCAT
TACCAGCCAGTTCTGCGTGGGATCGCCACCGGTGACCGAGAACCCGAGGGCTTCGTGGAA
CGCACGGGAGGCGGCCAGGTCCTTCACGGACAGGCTGACAGAGAAGGCACCAAGCTGCAT
GGGCCTGCTCCACAACGGTGATGCCGCAATCGTCGTCAATGCAGGAGAAGGCGACAAGCA
GCGCAGCATGACCAGGCGTGAAGACAATGTTAATCTCGACCTGCGCCGCTTCATGCGGCG
CTTTTTTTTCTCCGCTCTTTCGATCGACAGAGGATCCCATGCCGACCGAACCCGCTACCG
CCCTGATCAGCAACGACATCGTTGGACTGGGCCTGATTGCCGCCACCCTGGCCCTGATCT
TCTGGGCCGCCAGTGGTCCGACCCCGTTGTTGAAGAAGATCTTCGCCTGGGTGCCGGCAC
TGCTGCTGTGCTACTTCATCCCCGCCATCTACAACACCGCCGGTGTCATCGATGGCCACA
ACACCTCGCTGTACAACCCGGTCGCGCGCGACGTGCTGCTGCCCGCTGCGCTGGTCCTGC
TGACACTGTCGATCGACCTGAAAGGCGTCATCAAGCTCGGCCCAAAGCTGCTGATCGTGT
TCTGCGCCGGTACCGCCGGCATCATGCTCGGCGCCATCGTCTCGTTCCAGCTGATGAAGC
TGATCCATCCGGAAACGGTGGCCGGTGATACCTGGGCCGGCATGGCCGCGCTGGCCGGCA
GCTGGATCGGTGGCGGCGCCAACATGGTGGCCATGCGCGAGGTGTTCGGCACCGATGCCA
CCACCTTTGGCCAGTTCGCGGTGGTCGACGTGGCCTGCGCCAGCCTGTGGATGGCGATCC
TGCTGTTTTTGGCCAACCGCGCGCAGCAGATCGATACCCGCAACGGTGCCGACACCCGCG
CCATCGACGAGATGAAGGCACGCATCAGCGCCTACGAGGCACAGAACGCGCGCATTCCCA
GCATGACCGACCTGATGGTGATCGTTGGCGTGGCATTGGGTGGCGTCGGCCTGGCCCATG
CCATCGCCGCGCCGTTGTCGGGCTGGTTCAAGGCCAATGTCAGCTGGGCCAGCCAGTTCA
GCCTCGACAGCCAGTTCGTCTGGGTGATCCTGCTGTCCACGGCGATGGGCCTGGGCCTGA
GCTTCACCCGTGCGCGCCGGCTGGAAGCCGCAGGCGCTTCGCGGCTGGGCACGGTGTTCC
TGTACTTCCTGATCGCCTGCATCGGCATGCAGATGAACCTGCTGTCGCTGCTGGATCGGC
CGTGGCTGTTCCTGCTTGGCGCGATCTGGATGGCCACGCACGTGCTGGTGCTGTGGGGGG
TAGCCAAGCTGCTGCGCGCGCCGCTGTTCTTCTTCGCGATCGGTTCGCAGGGCAACATCG
GCGCGGCCGCCTCGGCCCCCGTGGTGGCCGCAGCCTTCCATCCGACGCTGGCGCCGGTGG
GCGTGCTGCTGGGTACGGTGGGCTATGCCACCGGCACCGGGCTGGCGTATGTCACCGGCC
TGATCCTGAAGTGGATGGCCGGCGCCTGAGTCCTGGCCGGACGATCCTGTTGCGGGGGGG
GGGGGGGGGGGGCGGCCCCCCCCCCCCCCCGGGGGGGGGCGCCCCCGCCCCCCCCCCCCC
CCCCCCCCCCCCCGCCTCCCCTCAGGAAGCCAGCTTTTGACGTTGACGTTGCTTCTGCGG
GTGCAGGGCGCAGCCCTGCCGAACAACATCCCTCAGTAACGAGGCCGGCCTTCTTCCAGC
>contig00027 len=6114 cov=32.7 corr=0 origname=NODE_27_length_6114_cov_32.691821_pilon sw=shovill-spades/1.0.4 date=20230425
GGCTCGGCTCTACAGGAGCGCGAAGGTGAACGACACGTCGTTGTAGAGCCGAGCCCACGC
TCGGCTTGCGCGCACAGCGCGGGCGTCATCGCGATCTGGTCGAAGAGCAGCAGAGCACGG
CTCGGCTCTACAGGAGCGCGAAGGTGAACGACACGTCGTTGTAGAGCCGAGCCCACGCTC
GGCTTGCGCGCACAGCGCGGGCGTCATCGCGATCTGGTCGAAGAGCAGCCGAGCATGGCT
CGGCTCTACAGGAGCGCGAAGGTGAACGACACCTCGTTGTAGAGCCGAGCCCACGCTCGG
CTTGCGCGCACAGCGCGGGCGTCATCGCGATCTGGTCGAAGAGCAGCGAGCATGGCTCGG
CTCTACAGGAGCGCGCAGGAGTGCGCGCAGTCTATGCCGGCGGCAGCACCTTACCGGGGT
TGAGGATGCCGTCCGGGTCCAGCGCGGCCTTGATCGCGCGCATCGTTGCCAGCGTTTCCG
GGGTGAAGGCCTGCGCCATGAAATCGCGCTTGGCCAGGCCGATGCCGTGTTCGCCCGACA
ACGTGCCGCCCAATGCCAGCGTCAGCTCGAAGATCCTTGGCAGCGCGGCATGCGCGCGCG
TGTTCTCGTCGGCATCGTCCGGGTGGTAGAGGATGTTGACGTGCAGGTTGCCGTTGCCGG
CATGGCCGAAGGTGACGATGGTCAGCGTGTAGTCACGTGCCAGCGCCTGCACGCCGGCCA
CCAGCTCCGGAATGCGCGACACCGGGACCACTACATCTTCATTGATCTTGCCCGGCGCCA
CACTGCGCAGCGCAGGCGACAGCGCCTTGCGCGCCGCCCACAGCTGGTCGCGTGCGCGGC
CTTCCATCGCCACGTCCAGTTCGATCATGCCGTCGCCTTCGGCGGCGCTGGCCAGGGCCT
GCAGTAGATAGGGCAGGGTGTCGTGGTCACCATCGGCCTCGACCAGCAGCATCGCACCGG
CCTCTGGCACGTCAGCACCATTGAGCCGCAGCAGCTCCAGGCTGCGCGCGTCCATGAATT
CCAGGCGGGTGGGTACCACCGGCTGCGACATCAACCGCGATACGGCGGCCGCAGCAGCAT
CGGCATCACGGTACAGCACGCGCAGCCCGGCCTGGCTGACCGGCAACGGGGTCAGCTTCA
GCGTGGCTTCCACGATCAGTGCCAGCGTGCCTTCGCTGCCCACCAGCAGATGGGTGAGGT
CGTAGCCGGTGGCGTCCTTGGTGTAGGCACCACCGCAGCGGATCAGCTCGCCGGTGCCGG
TCACCGCCACCAGGCCCAGCACGTTGTCGCGGCTGGTGCCGTACTTCACCGCGCGCGGGC
CGCCGGCATTGCAAGCGAGGTTGCCGCCGATGCTGCAGATCTCGGCGCTGGAAGGATCCG
GCGCCCAGAACAGGCCATGCGGGGCCAGTGCCTGCTGCAGGGTGCCATTGAGCACGCCGG
GCTGCACGACCGCGCAGCGATCACCGGCGCGGATCTCGATGATGCGGTCCATGCGGGTGA
ACGACAGCACGATGCTGCCCGGCCGCGGGACGGCTGCACCGGTCGTGCCGGTGCCGGCGC
CGCGCGCGACCAGCGCCACGCCATGCGCGCGACAGGCACGTACCAGTGCCTGAACCTGTT
CGACGTCGGCGGGCAGCGCCACGGCTGCCGGACGCTGGCGGCGCCATGAATTGTCCTGCG
CGTTGGCCTCCAGCGCGCTGTCATCCATGCGCCAGCCCTCCGCGCCCAGCAGGGTGGACA
GTTCGGCGACCAGGGCAGCAGGCAGGGCAGGACTCATGACGGATCTCGAGAGGCAGCAGG
AGCGGGTTGGATCAGTTTCCAGGCGACAACGGCGCCGGCCAGTGGCAGCCACACCCAGCG
CAGTTCGGAGAGCAGGGTAGCCACGCCGCGTGCGCTGAAGAACTGTGGGGCGAAGGGTGA
AACGCGGATCGGTCGCCACGGTGCGAAGAAGCGGTGTTCGCTCCACGGCCAGGCCAGTGC
GACGCCGAGGCCGCCGGAGGTCATCGCATCCAGCAGTGGATGGCTGGCGGCGCAGACGAA
GACGAATACAGCGGCTTGTACGGTCGATGCCACCGTTGGCCCTGCCTTGGTAGGTGCCAA
CCTTGGTTGGCACGAAACCGCCGACCAAGGTCGGCGACTACCGGAGCTGTGCTGCGCCGA
CCAAGGTCGGCGACTACCAAAGAACGCCAACGCCGCCGCCAATGCCGCCAGCACGCCGGC
AAACAGCAGCGAATGGCTGGCACCGCGATGGCCGAAGGCATCCGCATAGGGAATGTGCAG
CGCAAAGGCCAGTACATCGGCATCGGGCAGCATCGCGGCGATCACGCCTGCAACCAGCAG
GCGCGGCGGGATGCGGCCACGATCAGCGGCGCACCACAGCGCCAGCGGCACGGCGGCATG
GGTGATGATCGAAGGCATCAGTCACGCACCATGGTAGTGCCGGCCAGGCTGCGCTCTGGC
GGGGGCAAACCTTGGTTGGCACAGACGCGCCGACCAAGGTCGGCTTCTACCAAGGCGGAC
AGTACACATCAGCAATCATCCAGCCGGAATGCGTCACGCAGCCAATGCAGCTGCGGCGGT
TCGCCACTGGCTTCCACCACGTCGAAGCGGCAGGGCGCATTGGCCAGCGCGGGGTGGTCC
TGCAGGTACAGCTGCGCGGCATGCGCCAGGCGCCGGCATTTGCGCGCATCGACTGAAGCG
GCACCGCCACCGTACTCTGATCGCGCGCGATAGCGCACCTCCACGAACACCACGATGCCG
GCATCGTCCATCACCAGGTCCAGTTCACCGCCGCGATAACGCACGTTGCGCGCGCGCGGC
TGCAGTCCGGCCTGTTGCAGATGCTGCTCGGCGGCGGCTTCCACCGCCGAGCCACGTTGG
CTGCGCTCAGCGACCACCGACGATCGGCATCGGCCGGCCGCCATTGAAGGTCGACCATGC
CGGCTGGCGCAGGATGTTCCCGTTGCTGTCCAGGAACAGGGTGCCGGTGGCACCGTCCAG
GCCGCCTTCGTTGGACAGCTTGTCCAGATAGGCGGTGATCTTCCAGGCGTCGGCGCCGAA
GGCGAACAGGCGGCCGGCCGCACCGCGTGCGCTCGGCAGAGTGCTGGCCACCTGGCTGGC
CGAGGGCAGGCCGGACACGCTGCGCACGTTCCAGGCTTCATTCGGGTAGACGATGCCGTC
CAGGGCCACGTCTTCTTCCACCTTGCCGCTGCCGACGGTCAGCTGCGAGGTGCCGACGCG
GGTGGCGCCACCGGCACCGGCCAGCGCCAGCTGCGGCGCCAGCAGGCGGGCCTGCGGTGC
ACGCACGGCGAGGAACACCGCATCGACCTGGCCGGCATTGCGCACCTGCGCGCCGACATC
GCCAACGGCATCGCTGACGTTGAAGGTGGCCACCACCTGCCCACCGCGCTGTGCGAAGCG
CTGCGCGAAGGCGGCGGCGGAACGGCGGCCGGTGTCGTCATTGCTGCTGATCACCAGTGC
GCGGTTGCGTTCGCGGCCACGCAGGTATTCGGCGGCGACGATGCCGTCGTCTTCCGGTGC
CAGCGAGAAACCGGCGCTGCCGGCCGGCGGTGCGTCCTTGCCACGGTTCAGGGCCAGCAC
CGGCACCTGCAGCTGCTGGCGGCCGTACACGGCGTCCACTTCGTCGCGGCCCAGCGGTCC
GACCACGAAGTCGGCACCGGAGGCGACCGCCTTGTCATAGGCGGCGAGGGCACCGGCCGG
GGTGCCGGCGGTGTCGAAGAAGTTGATGTCCGGACGGCGGCGGCTTTCACCGTAGTAGGC
GCTCAACAGGCCATCGCGCACCGGCTGCGCGGCGGTGGCCAGGCGGCCGCTGAGCGGCAG
CAGCACGGCCAGCTTGGCCGGCGGGCGGTAACCGTCGCTCATCGCCGGCGGGCGCTTGCT
GGTGTCGAACTGGGCCGCGCCATCGCGGTCGAACGGGCGCGGCAGCGGCAGGCCGCGCGC
GATCAGCGCACGGCCGGCGAAGTTGTACAGCGGGTCGTTGGCCGGCAGCGCGGCGGCACG
GCTGCGCAGGGTGGCGTCGTCGAGGGTGCCGAGCAGGCCGGCGATGGCGGCCTGGTTCTC
GCTGCGCGCGCTGCCGGTCAGGCCGGCATGGGCACGGGCGCGCTCGTTGGCGGCACCGAA
GGCATCGCCGGTGCCCTGCAGGGCCTGGGCGCGGGCCAGCAGCCAGCGGGTGCGCAGGCC
GACCGCAACGCTGTCGGCATGATCCTTCAGCAGGGCCAGCGCCTGCGCCGGCTGCTTGTC
GGCCAGCGCCAGCTCGGCACCGGTCAGCTGGTAGCGCTGCAGGCTGGCGCCGGACAGCTG
GCGGGCGGTGAGCTGGCCCAGCAGGCTGCGCGCGCGGGCACTGTCACCGGCCAGATGCCA
GGCCCAGGCCGCATCGGCCAGTGCGTTGCTGCGGGCACCGCCACGCAGCGTGGCGGCCAG
GCCTTCCAGCTGCAGTGCGGCGTCGCGCGGCTTGCCCTGTTCGATCAGCGCCAGCGCCTG
GCCCTGGGCCGGCGAATCGGGGGTGCTGGTCAGGCTGGTGGTGGCACAACCGGCCAGCAG
CATCAGCGACAACGACAGGGCGGAGAACCGTGCGGCGGGCTTGTTCATGATCGGGTCCAT
GCGATGAGGGCAGCGGCCTTGGCCGGGTACACGCTACGATTCTACCCTTGCCCCGTGAGT
ACCGCTGAAATGAGTGTCCCAACCCTGTACGTCGTCGCCACCCCGATCGGCAACCTGGCC
GATCTGAGCCCGCGCGCGCAGGAGGTGCTGCGTTCGGTGGCGGCCATCTGTGCCGAGGAC
ACCCGCCGCAGTGGCCAGCTGCTGTCCCATTTTGGCATCCAGCAACCACTGGTGGCCCTG
CACGAACACAATGAAGAGGCCCTGGCGCAGCGCCTGGTCTCGCGCCTGCAGGCCGGCGAG
TCGCTGGCGCTGGTCAGCGATGCCGGTACCCCGCTGGTCAGTGACCCCGGGTTCCGCCTG
GTGCGTGCCGCGCGCGCGGCGGGCATCAAGGTCAGCCCGGTGCCCGGTGCCTGTGCCGCC
ATCGCCGCGCTGAGCGTGGCCGGCCTGCCCAGCGACCGTTTCAGTTTCGAGGGCTTCCTG
CCGGCCAAGGCCAGCGGCCGCCGCGACCGCCTGCAGGCGCTGGCCGGCGAAGTGCGCACG
ATGGTGTTCTACGAATCGTCGCACCGCATCGCCGAATCGCTGGCCGACATGGCGGCGATC
TTCGGTGGCGAACGCCCGGCGGTGCTGGCCCGCGAGCTGACCAAGCTGTTCGAGACCGTG
CTCGATGGTGACCTGGCGGGCCTGCTGGCCAAGGTCGAGGCCGACGACAACCAGCGCAAG
GGCGAGTTCGTGGTGATGGTGCAGGGCGCGGGTGATGACGAGCAAGCGCAGCTGGCACAT
GGCCGCCGCGTCTACGCGAAGCTGAGCGAGCACCTGCCACCGTCCACCGCCGCCAAACTG
GCCGCGGAACTGACCGGCGCGCCGCGCAAGGCGTTGTACGGTAGTTGATGGATTGCTGCA
GCCACGCATGGCGTGGCGCTACTGCAGTAGATCCACGCCATGCGTGGATGGATGAACCGG
ACGCCGCGATCAGCACGGCAGGAAGGACCTGCGTACGCTAGAATATGCGCTGGCGGAGCC
GGCCAGACAGTCGCGTCATCCCTTCGGGGGTGCCGAGGAAAGTCCGGGCTCCACAGGGCA
AGGTGCCAGGTAACGCCTGGGCGGCGCAAGCCGACGGAAAGTGCAACAGAAAGATACCGC
CTACGTCTTCTTCGGAAGGCCGGTAAGGGTGAAATGGTGCGGTAAGAGCGCACCGCGAGT
CTGGCAACAGACCGGCACGGCAAACCCCACCTGGAGCAAGACCAAATAGGGATCCTTTGG
CGCGGCCCGCGTTGGATCCGGGTAGGTTGCTTGAGCGTTGCGGTGACGTAACGCCTAGAG
GAATGACTGTCCACGACAGAACCCGGCTTATCGGCCGGCTCCGCCTCCTTCTTCTTCCAC
GCATGGCGTGGAGCTACCGTGATTGCGGGGTAGGAGAAAAAAAAAAAAAAAAAAAAAAAA
AAACCCACAAAAAAACAAAAACCCCTTATAGAAATTACACACATTAATAAAAAA
>contig00028 len=2319 cov=116.5 corr=0 origname=NODE_28_length_2319_cov_116.480525_pilon sw=shovill-spades/1.0.4 date=20230425
GTTTCATAGCCTCCCACCTATCCTACACAGACGAACTCAACGTTCAGTGTAAAGCTATAG
TAAAGGTTCACGGGGTCTTTCCGTCTTGCCACGGGAACGCTGCATCTTCACAGCGATTTC
AATTTCACTGAGTCTCGGGTGGAGACAGCGCCGCTGTCGTTACGCCATTCGTGCAGGTCG
GAACTTACCCGACAAGGAATTTCGCTACCTTAGGACCGTTATAGTTACGGCCGCCGTTTA
CTGGGGCTTCGATCAAGAGCTTCGCCTTGCGGCTGACCCCATCAATTAACCTTCCAGCAC
CGGGCAGGCGTCACACCCTATACGTCCACTTTCGTGTTTGCAGAGTGCTGTGTTTTTGAT
AAACAGTCGCAGCGGCCTGGTTACTGCGACCCTCTTCAGCTATAGCTCGCACGAGCCACC
AAAAAGGGTGCACCTTCTCCCGAAGTTACGGTGCCATGTTGCCTAGTTCCTTCACCCGAG
TTCTCTCAAGCGCCTGAGAATTCTCATCCTACCCACCTGTGTCGGTTTACGGTACGGTCT
GCGTAAGCTGAAGCTTAGGAGCTTTTCCTGGAAGCGTGGTATCAGTGACTTCGCCATAAA
GGCTCGTCTCGGTGCTCGGTCTTAGAGGATCCCGGATTTGCCAAAGATCCAAACCTACCG
CCTTTCCCCAGGACAACCAACGCCTGGTACACCTAACCTTCTCCGTCCCTCCATCGCACT
TACGCGAGGTGCAGGAATATTAACCTGCTTCCCATCGACTACGACTTTCGTCCTCGCCTT
AGGGGCCGACTCACCCTGCGCCGATTAACGTTGCGCAAGGAAACCTTGGGCTTTCGGCGT
GCGGGTTTTTCACCCGCATTATCGTTACTCATGTCAGCATTCGCACTTCCGATACCTCCA
GCAGACTTCTCAATCCACCTTCAACGGCTTACGGAACGCTCCTCTACCGCGCATAACAAA
GTTATGCACCCCAAGCTTCGGTTCTGTGCTTAGCCCCGTTAAATCTTCCCCGCAGACCGA
CTCGACCAGTGAGCTATTACGCTTTCTTTAAAGGGTGGCTGCTTCTAAGCCAACCTCCTG
GCTGTCTGTGCCTTTCCACATGGTTTTCCACTTAGCACAAAATTTGGGACCTTAGCTGTG
GGTCTGGGTTGTTTCCCTTTTCACGACGGACGTTAGCACCCGCCGTGTGTCTCCCATACA
GTCCGTCTCGGTATTCGGAGTTTGCAATGGTTTGGTAAGTCGCGATGACCCCCTAGCCAT
AACAGTGCTCTACCCCCGAGAGGATACATATGAGGCGCTACCTAAATAGCTTTCGAGGAG
AACCAGCTATCTCCGGGTTCGATTAGCTTTTCACTCCTAATCACACCTCATCCCCTACCT
TTGCAACGGGAGTGGGTTCGGGCCTCCAGTGCGTGTTACCGCACCTTCACCCTGGGCATG
ACTAGATCACCCGGTTTCGGGTCTACTGCCCGCGACTATGCGCCCTTATCAGACTCGGTT
TCCCTTCGCCTCCCCTATACGGTTAAGCTTGCCACGAACAGTAAGTCGCTGACCCATTAT
ACAAAAGGTACGCAGTCACTCCTTGCGGAGCTCCTACTGCTTGTACGCACACGGTTTCAG
GTTCTATTTCACTCCCCTCTCCGGGGTTCTTTTCGCCTTTCCCTCACGGTACTGGTTCAC
TATCGGTCGGTCAGTAGTATTTAGCCTTGGAGGATGGTCCCCCCATGTTCAGACAGGGTT
TCACGTGCCCCGCCCTACTCGTCTTCACTGAAATGGCCCTTTCAGATACAGGGCTATCAC
CTTCTATGGCCGCTCTTTCCAGAGCGTTTTCCTAGAACCAAATCAGCTTAAGGGCTAGTC
CGCGTTCGCTCGTCGCTACTTACGGAATCTCGGTTGATTTCTTTTCCTCTGGTTACTTAG
ATATTTCAGTTCACCAGGTTCGCTTCCAGCAGCTATGTATTCACTGCAGGATACCCGCAA
GCGGGTGGGTTTCCCCATTCGGACATTACCGGATCAAAGCTTGTTGCCAGCTCCCCGATA
CTTTTCGCAGGCTGCCACGTCCTTCATCGCCTCTGACCGCCAAGGCATCCACCGTGTGCG
CTTATTCGCTTGACCATATAACCGCAAGTTGCCTTGGGTTATACATGTGACCCGGGGGTA
CAAAGCCCGGATACGAATATAACGACTCAATCAATAAAGAGACTTGCGTCTCTCGCCTTA
GCCTCACGACACGTCTGATAGAACATCTCAAACGCTCGCTACGTCACAAGTTTTAAAAGA
ACACGTACCAGCCACAGTGCTGATGCGTATAAAGATCGA
>contig00029 len=1725 cov=135.8 corr=0 origname=NODE_29_length_1725_cov_135.762701_pilon sw=shovill-spades/1.0.4 date=20230425
CTCAAACATGGTGGAGCCTGTCGGGATCGAACCGACGACCCCCTGCTTGCAAAGCAGGTG
CTCTCCCAGCTGAGCTAAGGCCCCAAAAGGGACTCTCACATCGGCCTGGCCGACATGATT
CTCTGAATGCAGGTACTTTGTGAAGACGCCCGACAGGACGATGCTGTCTTTGCTCAAAAG
GAGGTGATCCAGCCGCACCTTCCGATACGGCTACCTTGTTACGACTTCACCCCAGTCATC
GGCCACACCGTGGCAAGCGCCCTCCCGAAGGTTAAGCTACCTGCTTCTGGTGCAACAAAC
TCCCATGGTGTGACGGGCGGTGTGTACAAGGCCCGGGAACGTATTCACCGCAGCAATGCT
GATCTGCGATTACTAGCGATTCCGACTTCATGGAGTCGAGTTGCAGACTCCAATCCGGAC
TGAGATAGGGTTTCTGGGATTGGCTTACCGTCGCCGGCTTGCAGCCCTCTGTCCCTACCA
TTGTAGTACGTGTGTAGCCCTGGCCGTAAGGGCCATGATGACTTGACGTCATCCCCACCT
TCCTCCGGTTTGTCACCGGCGGTCTCCTTAGAGTTCCCACCATTACGTGCTGGCAACTAA
GGACAAGGGTTGCGCTCGTTGCGGGACTTAACCCAACATCTCACGACACGAGCTGACGAC
AGCCATGCAGCACCTGTGTTCGAGTTCCCGAAGGCACCCATCCATCTCTGGAAAGTTCTC
GACATGTCAAGGCCAGGTAAGGTTCTTCGCGTTGCATCGAATTAAACCACATACTCCACC
GCTTGTGCGGGCCCCCGTCAATTCCTTTGAGTTTCAGTCTTGCGACCGTACTCCCCAGGC
GGCGAACTTAACGCGTTAGCTTCGATACTGCGTGCCAAATTGCACCCAACATCCAGTTCG
CATCGTTTAGGGCGTGGACTACCAGGGTATCTAATCCTGTTTGCTCCCCACGCTTTCGTG
CCTCAGTGTCAGTGTTGGTCCAGGTAGCTGCCTTCGCCATGGATGTTCCTCCTGATCTCT
ACGCATTTCACTGCTACACCAGGAATTCCGCTACCCTCTACCACACTCTAGTCGCCCAGT
ATCCACTGCAGTTCCCAGGTTGAGCCCAGGGCTTTCACAACGGACTTAAACGACCACCTA
CGCACGCTTTACGCCCAGTAATTCCGAGTAACGCTTGCACCCTTCGTATTACCGCGGCTG
CTGGCACGAAGTTAGCCGGTGCTTATTCTTTGGGTACCGTCATCCCAACCGGGTATTAGC
CAGCTGGATTTCTTTCCCAACAAAAGGGCTTTACAACCCGAAGGCCTTCTTCACCCACGC
GGTATGGCTGGATCAGGCTTGCGCCCATTGTCCAATATTCCCCACTGCTGCCTCCCGTAG
GAGTCTGGACCGTGTCTCAGTTCCAGTGTGGCTGATCATCCTCTCAGACCAGCTACGGAT
CGTCGCCTTGGTGGGCCTTTACCCCGCCAACTAGCTAATCCGACATCGGCTCATTCAATC
GCGCAAGGTCCGAAGATCCCCTGCTTTCACCCGTAGGTCGTATGCGGTATTAGCGTAAGT
TTCCCTACGTTATCCCCCACGACAGAGTAGATTCCGATGTATTCCTCACCCGTCCGCCAC
TCGCCACCCAGAGAGCAAGCTCTCCTGTGCTGCCGTTCGACTTGCATGTGTTAGGCCTAC
CGCCAGCGTTCACTCTGAGCCAGGATCAAACTCTTCACTTAAAAC
>contig00030 len=1164 cov=25.8 corr=0 origname=NODE_30_length_1164_cov_25.792023_pilon sw=shovill-spades/1.0.4 date=20230425
CACGGTGTCGCCGGTGTAGACGCCGCGGCCCACGCCGTACGGGGCGAACAGCTTGTTGAG
CTGGGCCAGGATCTGGTCGCCCGGCAGCGCCTTGCCGTCCAGTTCGACGGCGAAGCCGTC
GAAAGTGGCCGGGAGGGTGGGTTGCGCAGGGGCGTGAGCCGCATGGGGTCGAGGCATGCC
TCGGGCGGGTTGGGCAGGACGCCCAACCCCGGTCTTGCCGTGTGCGCAGGACAGTGCACA
CGTGCAAGCGGCGACCGAGCTTACAGAGACGTACTTGCAGCGTCCCCTGCGCAACCCATC
CTCCCGGCCCAAACGAAGGAAGTCCGCCGCTCTCAGCGACCACCCCGAGGGGCTTCGCCG
TTGGCTGGATAATCAGATAGCCCATAAACAAAAACGCCCCAGCACAGGGCCAGGGCGTTC
TCGTAACTCAGGTCAGGCAGGCATCAGAACTCCTGCCAGTCCCCGTCGGCCAGTTCGGTG
GCCATCGGGCGACCACCCGCCGTGCGGCGGGCCGGCGGGGCAGCCGGGGCCGGGGCAGCC
GGTGCAGCGGCGCGCGGCGCCGGGGCGGTGACGCGCGGGGCGGCGACGACCTCGGCTTCG
TCCACCACGAAGATCGACACGGCCTCGCTGAGGTGGCTGGCCTGTTCTTCCATCGCACGT
GCGGCGGCGGTGGCTTCTTCCACCAGCGCGGCGTTCTGCTGCGTGGTTTCGTCCATCTGC
ACCACGGTCTGGTTGACCTGCTCGATGCCGGCGCTCTGTTCCTGCGAGGCGGCGGAGATC
TCGGCCATGATGTCGGTCACGCGCTGCACCGAGGCGACGATCTCGCCCATGGTCGCGCCG
GCCTTGTGCACCAGCGCCGAGCCGTCGTTGACCTTGCCGACCGAGTCGTCGATCAGGCCC
TTGATCTCCTTGGCGGCCGCGGCCGAGCGCTGGGCGAGGGTGCGCACTTCGCTGGCGACC
ACGGCGAAGCCGCGGCCCTGTTCGCCGGCACGCGCCGCTTCCACTGCCGCGTTCAACGCC
AGGATGTTGGTCTGGAAGGCGATGCCGTCGATCACCGAGATGATCTCGGCGATCTTCTTC
GACGAGGCTTCGATGGCCGACATGGTGGTGACCACCTGGCCGACCACGTCACCGCCCTGC
GAGGCGACACCGTGCGCGCCGATG
>contig00031 len=980 cov=148.5 corr=0 origname=NODE_31_length_980_cov_148.539701_pilon sw=shovill-spades/1.0.4 date=20230425
GGAGCCATCCTTGAAATACCACCCTGTCGTGCTTGACGTTCTAACCTGGGCCCATTATCT
GGGTCGGGGACCGTGTATGGTGGGTAGTTTGACTGGGGCGGTCTCCTCCTAAAGAGTAAC
GGAGGAGCTCGAAGGTACGCTCAGCGCGGTCGGACATCGCGCACTGTGTGCAAAGGCATA
AGCGTGCTTGACTGCAAGATCGACGGATCAAGCAGGTAGGAAACTAGGACTTAGTGATCC
GGTGGTTCTGTATGGAAGGGCCATCGCTCAACGGATAAAAGGTACTCCGGGGATAACAGG
CTGATACCGCCCAAGAGTTCATATCGACGGCGGTGTTTGGCACCTCGATGTCGGCTCATC
ACATCCTGGGGCTGTAGTCGGTCCCAAGGGTATGGCTGTTCGCCATTTAAAGTGGTACGC
GAGCTGGGTTCAGAACGTCGTGAGACAGTTCGGTCCCTATCTGCCATGGGCGTTGGAGAT
TTGAGAGGGGCTGCTCCTAGTACGAGAGGACCGGAGTGGACGAACCTCTGGTGTTCCGGT
TGTCACGCCAGTGGCATTGCCGGGTAGCTATGTTCGGAAGCGATAACCGCTGAAAGCATC
TAAGCGGGAAGCGCGCCTCAAGATGAGATCTCCCGGGGCACAAGCCCCCTGAAGGAACCA
TGTAGACTACGTGGTTGATAGGTCAGGTGTGTAAGTACAGCAATGTATTGAGCTAACTGA
TACTAATGATCCGTGCGGCTTGACCATATAACCTCAAGTTGCCTTGGCTTTACGACAACG
TCGTAAGAGCATCCAAGTGCACGCTACGTCACAAGAACTATGCGAGGCTGGCGCCTTGTC
CCCCGGGACGAGTGCGACGCTCCAAAAGCCTCCCTGGTGAAATTAGCGCTGTGGAACCAC
CCGATCCCATCCCGAACTCGGAAGTGAAACGCAGCTGCGCCGATGGTAGTGTGGCTCAAG
CCATGCGAGAGTAGGTCATC
>contig00032 len=425 cov=72.4 corr=0 origname=NODE_34_length_425_cov_72.407643_pilon sw=shovill-spades/1.0.4 date=20230425
TCGTCCTTCGACAGGACGTACACTTCGCCTTCGAACTTGGTGTGCGGCTTGATCGTGCCC
GGCTTGGCCAGCACCTGGCCACGCTCGACGTCGTCACGCTTGGTGCCGCGCAGCAGCAGG
CCAGCGTTGTCGCCTGCCTGACCCTGGTCCAGCAGCTTGCGGAACATTTCAACGCCGGTC
ACGGTGGTCTTCTGCACCGGACGGATGCCGACGATTTCGATTTCGTCGCCAACCTTGATC
ACGCCGCGCTCGATACGACCGGTCACCACGGTGCCGCGGCCCGAGATCGAGAACACGTCT
TCCACCGGCATCAGGAACGGCTTGTCGATCGCACGCTCCGGCTCCGGAATCCAGCTGTCC
AGCGCGTCGACCAGCTTCAGGATGGCCGGCACGCCGATGTCGCTCTGGTCGCCTTCCAGC
GCCAG
>contig00033 len=394 cov=33.3 corr=0 origname=NODE_35_length_394_cov_33.342756_pilon sw=shovill-spades/1.0.4 date=20230425
GCGCTGTGGAACCACCCGATCCCATCCCGAACTCGGAAGTGAAACGCAGCTGCGCCGATG
GTAGTGTGGCTCAAGCCATGCGAGAGTAGGTCATCGCCAGGGTTTACACCCGAGAACCCC
GCTGCATGCGCAGCGGGGTTTTCCTTTTTTTGCAGGCACCTGGTTTCGACCTGGACTTGC
GGCAACAACTTCACGAAGAGCTTCAAGTTCCTCAAACAAGTTGTTGACAAAGCTGAAAGG
CCTGCCATAATAGGCGGCTCGCAACGTCGAAAGGCCCTCGGGTCCAACGACGAAGCAGCA
TCGGCAACAACGTCCACTCCGGTGAGACGGCCTTGAAAAAAGGTGTTGACGAAGCGGAAA
AGCCGGCTATAATGGGCGGCTCGCTACGAAGGAA
>contig00034 len=389 cov=74.3 corr=0 origname=NODE_38_length_389_cov_74.312950_pilon sw=shovill-spades/1.0.4 date=20230425
CGGGCCGAACCGGCGATGATCGGGGTGTCGTCGCCCGGGAACTCGTACTTGCTCAGCAGT
TCGCGCACTTCCATCTCGACCAGCTCGAGCAGCTCGGCGTCGTCGACCATGTCGGCCTTG
TTCAGGAACACGACGATGTACGGCACGCCGACCTGGCGCGACAGCAGGATGTGCTCACGG
GTCTGCGGCATCGGGCCGTCAGCGGCCGAGCACACCAGGATCGCGCCGTCCATCTGGGCG
GCACCGGTGATCATGTTCTTGACGTAGTCAGCGTGGCCCGGGCAGTCAACGTGGGCGTAG
TGACGGATCGGGGATTCGTATTCGACGTGCGCGGTCGAGATCGTGATACCACGAGCCTTT
TCTTCCGGCGCGGCGTCGATCGAGGAGTA
>contig00035 len=387 cov=34.4 corr=0 origname=NODE_39_length_387_cov_34.376812_pilon sw=shovill-spades/1.0.4 date=20230425
TCTCTCGCCTTAGCCTCACGACACGTCTGATAGAACATCTCAAACGCTCGCTACGTCACA
AGTTTTAAAAGAACACGTACCAGCCACAGTGCTGATGCGTATAAAGATCGATTGTATGCG
TCATTCAGAGAATGGTGGGTCTGGGTAGACTCGAACTACCGACCTCACCCTTATCAGGGG
TGCGCTCTAACCACCTGAGCTACAGACCCGAAAGTGCTTTTTCAAAAAGTACGCACATGG
ATGTGCGGGCTCTTCGAAAGGGACTTCGGTATACAGCTCAAACATGGTGGAGCCTGTCGG
GATCGAACCGACGACCCCCTGCTTGCAAAGCAGGTGCTCTCCCAGCTGAGCTAAGGCCCC
AAAAGGGACTCTCACATCGGCCTGGCC
>contig00036 len=360 cov=29.8 corr=0 origname=NODE_40_length_360_cov_29.767068_pilon sw=shovill-spades/1.0.4 date=20230425
GCTGCGCCGATGGTAGTGTGGCTCAAGCCATGCGAGAGTAGGTCATCGCCAGGGTTTACA
CCCGAGAACCCCGCTGCATGCGCAGCGGGGTTTTCCTTTTTTTGCAGGCACTTGGTTTCG
ACCTGGACTTGCGGCAACAACTTCACGAAGAGCTTCAAGTTCCTCAAACAAGTTGTTGAC
AAAGCTGAAAGGCCTGCCATAATAGGCGGCTCGCAACGACGAAAGGCCCTCGGGCCCAAC
GACGAAGCGGCATCGGCAACAACGTCCACTCCGGTGAGACGGCCTTGAAAAAAGGTGTTG
ACGAAGCGGAAAAGCCGGCTATAATGGGCGGCTCGCTACGAAGGAAACTTCGCAGCACAC
>contig00037 len=354 cov=38.3 corr=0 origname=NODE_41_length_354_cov_38.345679_pilon sw=shovill-spades/1.0.4 date=20230425
TAAACCCTGGCGATGACCTACTCTCGCATGGCTTGAGCCACACTACCATCGGCGCAGCTG
CGTTTCACTTCCGAGTTCGGGATGGGATCGGGTGGTTCCACAGCGCTAATTTCACCAGGG
AGACGGTTGCAGCAGCGCTTGCAGCGCCAGCTTCGCGATCTTGCCCTTGGGGCGGAAGGG
ACCCGCAAAATGCAGTGCCTTCACTTAATAAGAAAAACCCCGCTGCGTGAGCAGCGGGGT
TTTGGGTATAAACCCTGGCGATGACCTACTCTCGCATGGCTTGAGCCACACTACCATCGG
CGCAGCTGCGTTTCACTTCCGAGTTCGGGATGGGATCGGGTGGTTCCACAGCGC
>contig00038 len=341 cov=130.5 corr=0 origname=NODE_42_length_341_cov_130.478261_pilon sw=shovill-spades/1.0.4 date=20230425
TCTCTCGCCTTAGCCTCACGACACGTCTGATAGAACATCTCAAACGCTCGCTACGTCACA
AGTTTTAAAAGAACACGTACCAGCCACAGTGCTGATGCGTATAAAGATCGAATGTATGCG
TCATTCAGAGAATGGTGGGTCTGGGTAGACTCGAACTACCGACCTCACCCTTATCAGGGG
TGCGCTCTAACCACCTGAGCTACAGACCCGGAAAGACTTTCCGGAACAAACTCAAACATG
GTGGAGCCTGTCGGGATCGAACCGACGACCCCCTGCTTGCAAAGCAGGTGCTCTCCCAGC
TGAGCTAAGGCCCCAAAAGGGACTCTCACATCGGCCTGGCC
>contig00039 len=268 cov=68.7 corr=0 origname=NODE_43_length_268_cov_68.668790_pilon sw=shovill-spades/1.0.4 date=20230425
GAAAGTATGCGCAGGTATCTTGTGAAGGCGCCTGCAGGAAGGATGATTGTCCATCTTGCA
GACGTTTGATCAAGCAACTATTAATTGTTTTAAAGCAAGCGATACGTTGCCGGAATCAAT
CATCTGCAGCTTTAAATTTTGATCTTCGGATCATGTGGTTTTAAGTGAAGAGTTTGATCC
TGGCTCAGAGTGAACGCTGGCGGTAGGCCTAACACATGCAAGTCGAACGGCAGCACAGGA
GAGCTTGCTCTCTGGGTGGCGAGTGGCG
>contig00040 len=240 cov=37.7 corr=0 origname=NODE_44_length_240_cov_37.651163_pilon sw=shovill-spades/1.0.4 date=20230425
TAGGAGGAGACCGCCCCAGTCAAACTACCCACCATACACGGTCCCCGACCCAGATAATGG
GCCCAGGTTAGAACGTCAAGCACGACAGGGTGGTATTTCAAGGATGGCTCCGCTGCAGCT
AGCGCCACAGTTTCATAGCCTCCCACCTATCCTACACAGACGAACTCAACGTTCAGTGTA
AAGCTATAGTAAAGGTTCACGGGGTCTTTCCGTCTTGCCACGGGAACGCTGCATCTTCAC
>contig00041 len=238 cov=57.7 corr=0 origname=NODE_45_length_238_cov_57.669291_pilon sw=shovill-spades/1.0.4 date=20230425
GGAGGAGACCGCCCCAGTCAAACTACCCACCATACACGGTCCCCGACCCAGATAATGGGC
CCAGGTTAGAACGTCAAGCACGACAGGGTGGTATTTCAAGGATGGCTCCGCCACAGCTAG
CGCCATGGTTTCATAGCCTCCCACCTATCCTACACAGACGAACTCAACGTTCAGTGTAAA
GCTATAGTAAAGGTTCACGGGGTCTTTCCGTCTTGCCACGGGAACGCTGCATCTTCAC
>contig00042 len=223 cov=43.7 corr=0 origname=NODE_46_length_223_cov_43.741071_pilon sw=shovill-spades/1.0.4 date=20230425
GAACGGCTTGTCGATCGCACGCTCCGGCTCCGGAATCCAGCTGTCCAGCGCGTCGACCAG
CTTCAGGATGGCCGGCACGCCGATGTCGCTCTGGTCGCCTTCCAGCGCCAGACGGGCCGA
ACCGGCGATGATCGGGGTGTCGTCGCCCGGGAACTCGTACTTGCTCAGCAGTTCGCGCAC
TTCCATCTCGACCAGCTCGAGCAGCTCGGCGTCGTCGACCATG
>contig00043 len=223 cov=28.3 corr=0 origname=NODE_49_length_223_cov_28.267857_pilon sw=shovill-spades/1.0.4 date=20230425
CGGCATCACCATTTCGACGCCTTCCGGCAGCGCAGCTGCGCCGGTGATGTCGGTGGTGCG
GAAGTAGAACTGCGGACGGTAGCCGTTGAAGAACGGGGTGTGGCGGCCGCCTTCGTCCTT
CGACAGGACGTACACTTCGCCTTCGAACTTGGTGTGCGGCTTGATCGTGCCCGGCTTGGC
CAGCACCTGGCCACGCTCGACGTCGTCACGCTTGGTGCCGCGC
>contig00044 len=223 cov=31.0 corr=0 origname=NODE_48_length_223_cov_31.008929_pilon sw=shovill-spades/1.0.4 date=20230425
TAGGAGGAGACCGCCCCAGTCAAACTACCCACCATACACGGTCCCCGACCCAGATAATGG
GCCCAGGTTAGAACGTCAAGCACGACAGGGTGGTATTTCAAGGATGGCTCCACTGCAGCT
AGCGCCACAGTTTCATAGCCTCCCACCTATCCTACACAGACGAACTCAACGTTCAGTGTA
AAGCTATAGTAAAGGTTCACGGGGTCTTTCCGTCTTGCCACGG
>contig00045 len=223 cov=35.5 corr=0 origname=NODE_47_length_223_cov_35.500000_pilon sw=shovill-spades/1.0.4 date=20230425
CATGGTCGACGACGCCGAGCTGCTCGAGCTGGTCGAGATGGAAGTGCGCGAACTGCTGAG
CAAGTACGAGTTCCCGGGCGACGACACCCCGATCATCGCCGGTTCGGCCCGCCTGGCGCT
GGAAGGCGACCAGAGCGACATCGGCGTGCCGGCCATCCTGAAGCTGGTCGACGCGCTGGA
CAGCTGGATTCCGGAGCCGGAGCGTGCGATCGACAAGCCGTTC
```
